## Supplementary File S2 for "Epidemiological and genomic investigation of chikungunya virus in Rio de Janeiro state, Brazil, between 2015 and 2018": empirical.trees (part 10 of 15)

```
tree STATE_55890000 [&joint=-20961.313219351454,lnP=-20961.313219351454] = [&R] ((32[&rate=6.670593282570489E-4]:1.037208600376E-2,(34[&rate=6.670593282570489E-4]:1.652871020933E-2,((((((123[&rate=6.670593282570489E-4]:3.161949557696E-2,124[&rate=6.670593282570489E-4]:2.888725513983E-2)[&rate=6.670593282570489E-4]:7.37364995675E-2,122[&rate=6.670593282570489E-4]:1.053559951445E-1)[&rate=6.670593282570489E-4]:6.218385150417E-1,67[&rate=6.670593282570489E-4]:2.259219598455E-1)[&rate=6.670593282570489E-4]:9.471978879094E-2,(((119[&rate=6.670593282570489E-4]:9.349466487825E-1,120[&rate=6.670593282570489E-4]:8.390562378236E-1)[&rate=6.670593282570489E-4]:8.392704841269E-1,(((138[&rate=6.670593282570489E-4]:2.471684592342E-1,136[&rate=6.670593282570489E-4]:1.15661609919E-1)[&rate=6.670593282570489E-4]:4.567009748461E-1,135[&rate=6.670593282570489E-4]:5.038694340803E-1)[&rate=6.670593282570489E-4]:7.640612209003E-1,126[&rate=6.670593282570489E-4]:8.301733378162E-1)[&rate=6.670593282570489E-4]:1.583412724495E-1)[&rate=6.670593282570489E-4]:4.498508538844E-1,66[&rate=6.670593282570489E-4]:1.911912744651E-1)[&rate=6.670593282570489E-4]:1.294504741714E-1)[&rate=6.670593282570489E-4]:3.22815625135E-1,(((36[&rate=6.670593282570489E-4]:9.433710075329E-2,121[&rate=6.670593282570489E-4]:2.173789155548E0)[&rate=6.670593282570489E-4]:7.79206137325E-2,((((47[&rate=6.670593282570489E-4]:3.319845239192E-1,44[&rate=6.670593282570489E-4]:3.26520043045E-1)[&rate=6.670593282570489E-4]:1.89192403508E-1,(51[&rate=6.670593282570489E-4]:4.175785416388E-1,((49[&rate=6.670593282570489E-4]:3.676717738641E-1,50[&rate=6.670593282570489E-4]:3.676717738641E-1)[&rate=6.670593282570489E-4]:1.945542944021E-2,(((43[&rate=6.670593282570489E-4]:3.929422128065E-1,46[&rate=6.670593282570489E-4]:3.929422128065E-1)[&rate=6.670593282570489E-4]:7.463226537518E-3,((48[&rate=6.670593282570489E-4]:5.885228110837E-2,42[&rate=6.670593282570489E-4]:2.060091498815E-2)[&rate=6.670593282570489E-4]:1.024357634065E-1,41[&rate=6.670593282570489E-4]:1.175721975204E-1)[&rate=6.670593282570489E-4]:2.281884330807E-1)[&rate=6.670593282570489E-4]:1.626135909662E-2,45[&rate=6.670593282570489E-4]:4.084700771293E-1)[&rate=6.670593282570489E-4]:3.247290109319E-3)[&rate=6.670593282570489E-4]:2.498685746025E-2)[&rate=6.670593282570489E-4]:7.627598141702E-2)[&rate=6.670593282570489E-4]:2.80375946221E-1,((((132[&rate=6.670593282570489E-4]:1.241606633537E-1,129[&rate=6.670593282570489E-4]:1.214209373263E-1)[&rate=6.670593282570489E-4]:6.253047055716E-2,(130[&rate=6.670593282570489E-4]:6.801340328151E-2,131[&rate=6.670593282570489E-4]:7.075312930886E-2)[&rate=6.670593282570489E-4]:1.15938004602E-1)[&rate=6.670593282570489E-4]:4.318961091667E-1,(69[&rate=6.670593282570489E-4]:7.008353259847E-1,118[&rate=6.670593282570489E-4]:6.89876421875E-1)[&rate=6.670593282570489E-4]:6.295739654512E-2)[&rate=6.670593282570489E-4]:5.814350795867E-1,(128[&rate=6.670593282570489E-4]:1.018654404394E0,((65[&rate=6.670593282570489E-4]:1.687561555845E-1,(62[&rate=6.670593282570489E-4]:3.137714578177E-1,(60[&rate=6.670593282570489E-4]:6.778478208355E-2,64[&rate=6.670593282570489E-4]:2.184697135903E-1)[&rate=6.670593282570489E-4]:5.420585381637E-2)[&rate=6.670593282570489E-4]:4.676551968461E-2)[&rate=6.670593282570489E-4]:2.010758466452E-1,(61[&rate=6.670593282570489E-4]:5.145281274213E-2,63[&rate=6.670593282570489E-4]:1.035692233109E-2)[&rate=6.670593282570489E-4]:5.101600114054E-1)[&rate=6.670593282570489E-4]:5.967676076441E-1)[&rate=6.670593282570489E-4]:1.758884662152E-1)[&rate=6.670593282570489E-4]:3.722094940186E-1)[&rate=6.670593282570489E-4]:7.013337433696E-2,(35[&rate=6.670593282570489E-4]:2.206931929745E-2,127[&rate=6.670593282570489E-4]:2.589192606969E0)[&rate=6.670593282570489E-4]:8.604929637999E-2)[&rate=6.670593282570489E-4]:1.756375634259E-2)[&rate=6.670593282570489E-4]:4.271360322838E-1,((146[&rate=6.670593282570489E-4]:8.633526729742E-1,((((97[&rate=6.670593282570489E-4]:2.763739421712E-1,16[&rate=6.670593282570489E-4]:2.432905119655E0)[&rate=6.670593282570489E-4]:9.910006755315E-2,(39[&rate=6.670593282570489E-4]:3.773304200175E-1,(101[&rate=6.670593282570489E-4]:7.166323278646E-1,(((((((148[&rate=6.670593282570489E-4]:1.61914793141E-1,143[&rate=6.670593282570489E-4]:1.591750671136E-1)[&rate=6.670593282570489E-4]:5.317009271528E-1,(((111[&rate=6.670593282570489E-4]:2.184041070811E-1,106[&rate=6.670593282570489E-4]:2.019657509168E-1)[&rate=6.670593282570489E-4]:9.549757197039E-2,139[&rate=6.670593282570489E-4]:4.892441448049E-1)[&rate=6.670593282570489E-4]:3.616721579026E-1,116[&rate=6.670593282570489E-4]:5.988615081869E-1)[&rate=6.670593282570489E-4]:5.639804772319E-2)[&rate=6.670593282570489E-4]:5.965005349312E-2,((13[&rate=6.670593282570489E-4]:6.33945493667E-1,19[&rate=6.670593282570489E-4]:6.723016580507E-1)[&rate=6.670593282570489E-4]:1.007227668981E-1,(115[&rate=6.670593282570489E-4]:6.381761041741E-1,(((114[&rate=6.670593282570489E-4]:3.381437093451E-2,104[&rate=6.670593282570489E-4]:9.408834353728E-2)[&rate=6.670593282570489E-4]:1.034743679239E-1,(108[&rate=6.670593282570489E-4]:1.323610785377E-1,107[&rate=6.670593282570489E-4]:1.35100804565E-1)[&rate=6.670593282570489E-4]:6.246190689612E-2)[&rate=6.670593282570489E-4]:2.429158609971E-1,109[&rate=6.670593282570489E-4]:4.5965665465E-1)[&rate=6.670593282570489E-4]:2.579715043186E-1)[&rate=6.670593282570489E-4]:1.430037556912E-2)[&rate=6.670593282570489E-4]:6.243312966001E-2)[&rate=6.670593282570489E-4]:1.109472630772E-1,(((9[&rate=6.670593282570489E-4]:3.731225460708E-1,113[&rate=6.670593282570489E-4]:3.813417241529E-1)[&rate=6.670593282570489E-4]:2.174809690112E-1,(((30[&rate=6.670593282570489E-4]:3.428327085258E-1,4[&rate=6.670593282570489E-4]:1.702299687998E-1)[&rate=6.670593282570489E-4]:1.51110556064E-1,117[&rate=6.670593282570489E-4]:3.816144974666E-1)[&rate=6.670593282570489E-4]:1.127600982749E-1,112[&rate=6.670593282570489E-4]:4.916348697139E-1)[&rate=6.670593282570489E-4]:1.071878234502E-1)[&rate=6.670593282570489E-4]:6.992335576911E-2,((110[&rate=6.670593282570489E-4]:2.253861524666E-1,105[&rate=6.670593282570489E-4]:2.034683442475E-1)[&rate=6.670593282570489E-4]:4.262131126571E-1,(17[&rate=6.670593282570489E-4]:2.544148571855E-1,14[&rate=6.670593282570489E-4]:2.160586928018E-1)[&rate=6.670593282570489E-4]:4.410200243765E-1)[&rate=6.670593282570489E-4]:1.166733175484E-2)[&rate=6.670593282570489E-4]:2.393026043691E-1)[&rate=6.670593282570489E-4]:1.737505377431E-1,(142[&rate=6.670593282570489E-4]:1.80624008446E-1,((145[&rate=6.670593282570489E-4]:3.710851768355E-2,141[&rate=6.670593282570489E-4]:3.436879165596E-2)[&rate=6.670593282570489E-4]:6.293830615656E-2,144[&rate=6.670593282570489E-4]:9.456737178516E-2)[&rate=6.670593282570489E-4]:8.057718460592E-2)[&rate=6.670593282570489E-4]:1.073777922326E0)[&rate=6.670593282570489E-4]:9.276213841177E-2,(102[&rate=6.670593282570489E-4]:1.137071113525E-2,(((140[&rate=6.670593282570489E-4]:3.242189175825E-1,11[&rate=6.670593282570489E-4]:3.433969997742E-1)[&rate=6.670593282570489E-4]:3.485422278661E-1,(23[&rate=6.670593282570489E-4]:5.169308921439E-1,(25[&rate=6.670593282570489E-4]:2.533718859347E-1,20[&rate=6.670593282570489E-4]:2.34193803743E-1)[&rate=6.670593282570489E-4]:2.745179103188E-1)[&rate=6.670593282570489E-4]:2.599398423456E-1)[&rate=6.670593282570489E-4]:3.491440375133E-1,(24[&rate=6.670593282570489E-4]:1.058501046196E0,(1[&rate=6.670593282570489E-4]:1.518222994599E-1,(28[&rate=6.670593282570489E-4]:7.252320753727E-1,21[&rate=6.670593282570489E-4]:7.005745411263E-1)[&rate=6.670593282570489E-4]:2.128915939501E-1)[&rate=6.670593282570489E-4]:1.258568289284E-1)[&rate=6.670593282570489E-4]:7.847262991601E-2)[&rate=6.670593282570489E-4]:3.604087063914E-2)[&rate=6.670593282570489E-4]:8.921801558239E-2)[&rate=6.670593282570489E-4]:1.621090681334E-1,((((10[&rate=6.670593282570489E-4]:3.571020184311E-1,15[&rate=6.670593282570489E-4]:3.954581828145E-1)[&rate=6.670593282570489E-4]:1.987960375954E-1,(18[&rate=6.670593282570489E-4]:3.660699919438E-1,6[&rate=6.670593282570489E-4]:3.030562933137E-1)[&rate=6.670593282570489E-4]:2.364034065484E-1)[&rate=6.670593282570489E-4]:9.817886901844E-2,((((92[&rate=6.670593282570489E-4]:1.454371472309E-1,(91[&rate=6.670593282570489E-4]:3.307299276908E-2,90[&rate=6.670593282570489E-4]:3.307299276908E-2)[&rate=6.670593282570489E-4]:1.123641544619E-1)[&rate=6.670593282570489E-4]:3.736544981795E-2,87[&rate=6.670593282570489E-4]:1.691039669119E-1)[&rate=6.670593282570489E-4]:6.660010932863E-2,((((85[&rate=6.670593282570489E-4]:1.500371023274E-1,86[&rate=6.670593282570489E-4]:1.500371023274E-1)[&rate=6.670593282570489E-4]:3.163265132548E-2,84[&rate=6.670593282570489E-4]:1.816697536528E-1)[&rate=6.670593282570489E-4]:9.711731672118E-3,83[&rate=6.670593282570489E-4]:1.91381485325E-1)[&rate=6.670593282570489E-4]:4.043014273918E-2,93[&rate=6.670593282570489E-4]:2.455102582011E-1)[&rate=6.670593282570489E-4]:3.892448176371E-3)[&rate=6.670593282570489E-4]:3.605186972199E-1,(88[&rate=6.670593282570489E-4]:1.836996408491E-1,89[&rate=6.670593282570489E-4]:1.973982709861E-1)[&rate=6.670593282570489E-4]:4.125231326113E-1)[&rate=6.670593282570489E-4]:5.290870282968E-1)[&rate=6.670593282570489E-4]:8.840799030206E-2,3[&rate=6.670593282570489E-4]:6.739917646622E-1)[&rate=6.670593282570489E-4]:5.859663041615E-1)[&rate=6.670593282570489E-4]:4.594139850685E-1)[&rate=6.670593282570489E-4]:6.338622511467E-1)[&rate=6.670593282570489E-4]:6.918184107306E-2)[&rate=6.670593282570489E-4]:5.391980445288E-2,(((26[&rate=6.670593282570489E-4]:7.916578599178E-1,(7[&rate=6.670593282570489E-4]:4.424473956548E-1,8[&rate=6.670593282570489E-4]:4.424473956548E-1)[&rate=6.670593282570489E-4]:2.423611491945E-1)[&rate=6.670593282570489E-4]:1.329892839479E-1,((22[&rate=6.670593282570489E-4]:3.454113828541E-1,27[&rate=6.670593282570489E-4]:3.618497390185E-1)[&rate=6.670593282570489E-4]:4.455979183888E-1,(31[&rate=6.670593282570489E-4]:6.900433124756E-1,2[&rate=6.670593282570489E-4]:4.626460522015E-1)[&rate=6.670593282570489E-4]:1.557605093154E-1)[&rate=6.670593282570489E-4]:1.226789385131E-1)[&rate=6.670593282570489E-4]:1.715901607786E0,40[&rate=6.670593282570489E-4]:5.002613049866E-1)[&rate=6.670593282570489E-4]:1.707605567871E-4)[&rate=6.670593282570489E-4]:1.225955782375E-1,(147[&rate=6.670593282570489E-4]:6.261368125833E-1,((98[&rate=6.670593282570489E-4]:5.803831121096E-1,(96[&rate=6.670593282570489E-4]:5.010227372876E-1,99[&rate=6.670593282570489E-4]:5.365418629705E-1)[&rate=6.670593282570489E-4]:6.56991726364E-2)[&rate=6.670593282570489E-4]:7.032044176708E-2,((94[&rate=6.670593282570489E-4]:2.596753579776E-1,100[&rate=6.670593282570489E-4]:2.596753579776E-1)[&rate=6.670593282570489E-4]:1.100785435715E-1,95[&rate=6.670593282570489E-4]:4.544533551011E-1)[&rate=6.670593282570489E-4]:2.071791605244E-1)[&rate=6.670593282570489E-4]:4.647151007249E-2)[&rate=6.670593282570489E-4]:5.426788037795E-2)[&rate=6.670593282570489E-4]:1.201064499584E-1)[&rate=6.670593282570489E-4]:2.30687096345E-1,38[&rate=6.670593282570489E-4]:9.055151791552E-1)[&rate=6.670593282570489E-4]:2.496686716641E-1)[&rate=6.670593282570489E-4]:9.063896946762E-2)[&rate=6.670593282570489E-4]:1.86208854399E-1,((125[&rate=6.670593282570489E-4]:9.295387831251E-1,(((53[&rate=6.670593282570489E-4]:6.008459573127E-1,((137[&rate=6.670593282570489E-4]:4.070515647572E-1,134[&rate=6.670593282570489E-4]:3.35818688045E-1)[&rate=6.670593282570489E-4]:2.890330040043E-1,133[&rate=6.670593282570489E-4]:6.549886783505E-1)[&rate=6.670593282570489E-4]:7.279367759305E-1)[&rate=6.670593282570489E-4]:2.940756563677E-2,((((77[&rate=6.670593282570489E-4]:4.276500944925E-2,73[&rate=6.670593282570489E-4]:4.824446150396E-2)[&rate=6.670593282570489E-4]:2.684697425552E-1,(80[&rate=6.670593282570489E-4]:4.571416916341E-2,81[&rate=6.670593282570489E-4]:4.571416916341E-2)[&rate=6.670593282570489E-4]:2.216849664026E-1)[&rate=6.670593282570489E-4]:1.395183109598E-1,(((71[&rate=6.670593282570489E-4]:1.249333996362E-1,79[&rate=6.670593282570489E-4]:1.523306599102E-1)[&rate=6.670593282570489E-4]:4.811274337527E-3,82[&rate=6.670593282570489E-4]:1.653611123298E-1)[&rate=6.670593282570489E-4]:5.378357801062E-2,(78[&rate=6.670593282570489E-4]:3.222861388876E-2,72[&rate=6.670593282570489E-4]:1.031080566945E-2)[&rate=6.670593282570489E-4]:1.786968983696E-1)[&rate=6.670593282570489E-4]:2.042111123497E-1)[&rate=6.670593282570489E-4]:1.055223233012E-1,(((76[&rate=6.670593282570489E-4]:2.537882270555E-1,70[&rate=6.670593282570489E-4]:2.154320626721E-1)[&rate=6.670593282570489E-4]:2.297153125257E-2,74[&rate=6.670593282570489E-4]:2.767597583081E-1)[&rate=6.670593282570489E-4]:1.203415265031E-1,75[&rate=6.670593282570489E-4]:3.971012848113E-1)[&rate=6.670593282570489E-4]:1.646535535089E-1)[&rate=6.670593282570489E-4]:8.149617432415E-1)[&rate=6.670593282570489E-4]:5.812826941911E-2,(52[&rate=6.670593282570489E-4]:6.19639843144E-1,((29[&rate=6.670593282570489E-4]:4.570043104736E-1,(5[&rate=6.670593282570489E-4]:2.025054232581E-1,12[&rate=6.670593282570489E-4]:2.408615876415E-1)[&rate=6.670593282570489E-4]:1.092934077635E-1)[&rate=6.670593282570489E-4]:2.041017473126E-1,103[&rate=6.670593282570489E-4]:4.282293454574E-1)[&rate=6.670593282570489E-4]:1.855704232248E0)[&rate=6.670593282570489E-4]:7.693867053598E-2)[&rate=6.670593282570489E-4]:4.515395044177E-1)[&rate=6.670593282570489E-4]:4.714182038249E-1,((((59[&rate=6.670593282570489E-4]:1.346936512621E-1,58[&rate=6.670593282570489E-4]:1.538193343222E-1)[&rate=6.670593282570489E-4]:8.805733277545E-2,((54[&rate=6.670593282570489E-4]:9.098032902904E-2,37[&rate=6.670593282570489E-4]:1.674830612695E-1)[&rate=6.670593282570489E-4]:9.017831808832E-2,(55[&rate=6.670593282570489E-4]:1.020851121215E-1,56[&rate=6.670593282570489E-4]:1.020851121215E-1)[&rate=6.670593282570489E-4]:1.091281798045E-1)[&rate=6.670593282570489E-4]:3.340970799928E-3)[&rate=6.670593282570489E-4]:6.784318680384E-2,57[&rate=6.670593282570489E-4]:2.933264112785E-1)[&rate=6.670593282570489E-4]:3.550367016607E-1,68[&rate=6.670593282570489E-4]:5.964505446331E-1)[&rate=6.670593282570489E-4]:6.378397756501E-1)[&rate=6.670593282570489E-4]:1.430965456594E-1)[&rate=6.670593282570489E-4]:4.987618066904E-2)[&rate=6.670593282570489E-4]:1.576118401351E-2)[&rate=6.670593282570489E-4]:3.84688627811E-2,33[&rate=6.670593282570489E-4]:5.432040083958E-2);
tree STATE_55980000 [&joint=-20966.86293448857,lnP=-20966.86293448857] = [&R] ((((((45[&rate=6.075763342254441E-4]:7.266888664308E-1,(((43[&rate=6.075763342254441E-4]:3.784703159852E-1,46[&rate=6.075763342254441E-4]:3.784703159852E-1)[&rate=6.075763342254441E-4]:6.526757450579E-2,((48[&rate=6.075763342254441E-4]:2.77906689374E-1,42[&rate=6.075763342254441E-4]:2.396553232538E-1)[&rate=6.075763342254441E-4]:4.508369009313E-2,41[&rate=6.075763342254441E-4]:2.792745324727E-1)[&rate=6.075763342254441E-4]:1.098185492753E-1)[&rate=6.075763342254441E-4]:1.401475546024E-1,(47[&rate=6.075763342254441E-4]:5.021513756586E-1,(51[&rate=6.075763342254441E-4]:4.560365551095E-1,(44[&rate=6.075763342254441E-4]:4.475055612729E-1,(49[&rate=6.075763342254441E-4]:3.644707056906E-1,50[&rate=6.075763342254441E-4]:3.644707056906E-1)[&rate=6.075763342254441E-4]:5.571245121077E-2)[&rate=6.075763342254441E-4]:3.038891733391E-2)[&rate=6.075763342254441E-4]:1.879241617756E-2)[&rate=6.075763342254441E-4]:8.17340694348E-2)[&rate=6.075763342254441E-4]:1.510001426488E-1)[&rate=6.075763342254441E-4]:2.670144207807E-1,((128[&rate=6.075763342254441E-4]:1.234467361967E0,((65[&rate=6.075763342254441E-4]:2.974855086211E-1,((60[&rate=6.075763342254441E-4]:2.801264212159E-2,62[&rate=6.075763342254441E-4]:2.197934640393E-1)[&rate=6.075763342254441E-4]:6.585618721703E-2,64[&rate=6.075763342254441E-4]:2.445537608453E-1)[&rate=6.075763342254441E-4]:2.036166792824E-1)[&rate=6.075763342254441E-4]:1.92889755535E-1,(61[&rate=6.075763342254441E-4]:1.142123566705E-1,63[&rate=6.075763342254441E-4]:7.311646625946E-2)[&rate=6.075763342254441E-4]:5.679437294033E-1)[&rate=6.075763342254441E-4]:6.920373032909E-1)[&rate=6.075763342254441E-4]:5.066312869095E-2,((118[&rate=6.075763342254441E-4]:1.06889709784E0,((129[&rate=6.075763342254441E-4]:1.924884365935E-1,132[&rate=6.075763342254441E-4]:1.952281626208E-1)[&rate=6.075763342254441E-4]:2.095810570496E-2,(131[&rate=6.075763342254441E-4]:4.407005851017E-2,130[&rate=6.075763342254441E-4]:4.133033248282E-2)[&rate=6.075763342254441E-4]:1.721162098156E-1)[&rate=6.075763342254441E-4]:7.184642541715E-1)[&rate=6.075763342254441E-4]:1.931175044444E-1,69[&rate=6.075763342254441E-4]:1.272973506394E0)[&rate=6.075763342254441E-4]:1.628419157714E-1)[&rate=6.075763342254441E-4]:4.819690088446E-1)[&rate=6.075763342254441E-4]:3.824550621055E-2,((121[&rate=6.075763342254441E-4]:2.250551776549E0,(127[&rate=6.075763342254441E-4]:2.631791803547E0,36[&rate=6.075763342254441E-4]:1.112438583411E-1)[&rate=6.075763342254441E-4]:5.985586341289E-2)[&rate=6.075763342254441E-4]:1.123583041805E-1,35[&rate=6.075763342254441E-4]:2.368826834688E-1)[&rate=6.075763342254441E-4]:3.969519895695E-2)[&rate=6.075763342254441E-4]:5.037237402808E-1,((39[&rate=6.075763342254441E-4]:5.859594242108E-1,(((16[&rate=6.075763342254441E-4]:2.619955138555E0,((31[&rate=6.075763342254441E-4]:8.676685215837E-1,((26[&rate=6.075763342254441E-4]:5.755864543382E-1,(7[&rate=6.075763342254441E-4]:3.221875006397E-1,8[&rate=6.075763342254441E-4]:3.221875006397E-1)[&rate=6.075763342254441E-4]:1.465496386299E-1)[&rate=6.075763342254441E-4]:2.298216422644E-1,(22[&rate=6.075763342254441E-4]:2.558042764069E-1,27[&rate=6.075763342254441E-4]:2.722426325713E-1)[&rate=6.075763342254441E-4]:5.386449160859E-1)[&rate=6.075763342254441E-4]:1.842480854277E-2)[&rate=6.075763342254441E-4]:1.435390293809E-1,2[&rate=6.075763342254441E-4]:7.838102906905E-1)[&rate=6.075763342254441E-4]:1.707377724577E0)[&rate=6.075763342254441E-4]:1.768902903138E-2,((147[&rate=6.075763342254441E-4]:5.395201341361E-1,146[&rate=6.075763342254441E-4]:6.023616641907E-1)[&rate=6.075763342254441E-4]:4.899192518834E-2,((((101[&rate=6.075763342254441E-4]:8.725098559823E-1,(((102[&rate=6.075763342254441E-4]:5.782654925063E-2,(((140[&rate=6.075763342254441E-4]:4.065586117593E-1,11[&rate=6.075763342254441E-4]:4.25736693951E-1)[&rate=6.075763342254441E-4]:1.130195256766E-1,(23[&rate=6.075763342254441E-4]:5.859220244957E-1,(25[&rate=6.075763342254441E-4]:4.907130381502E-1,20[&rate=6.075763342254441E-4]:4.715349559584E-1)[&rate=6.075763342254441E-4]:1.061678904552E-1)[&rate=6.075763342254441E-4]:3.776570198112E-2)[&rate=6.075763342254441E-4]:2.942155129287E-1,(24[&rate=6.075763342254441E-4]:8.771775150308E-1,((28[&rate=6.075763342254441E-4]:5.833057766274E-1,21[&rate=6.075763342254441E-4]:5.58648242381E-1)[&rate=6.075763342254441E-4]:2.418542052366E-1,1[&rate=6.075763342254441E-4]:3.885861200107E-2)[&rate=6.075763342254441E-4]:5.74969852215E-2)[&rate=6.075763342254441E-4]:5.168462848443E-2)[&rate=6.075763342254441E-4]:2.906082413518E-1)[&rate=6.075763342254441E-4]:1.170577659452E-1,((142[&rate=6.075763342254441E-4]:4.784344485784E-1,(144[&rate=6.075763342254441E-4]:1.215787174653E-1,(141[&rate=6.075763342254441E-4]:8.421639828309E-2,145[&rate=6.075763342254441E-4]:8.695612431067E-2)[&rate=6.075763342254441E-4]:4.010204520954E-2)[&rate=6.075763342254441E-4]:3.513762790582E-1)[&rate=6.075763342254441E-4]:8.233091852348E-1,((((116[&rate=6.075763342254441E-4]:4.535766508787E-1,((111[&rate=6.075763342254441E-4]:2.94282698212E-1,106[&rate=6.075763342254441E-4]:2.778443420477E-1)[&rate=6.075763342254441E-4]:2.670109641612E-2,139[&rate=6.075763342254441E-4]:4.963262603815E-1)[&rate=6.075763342254441E-4]:2.093051850177E-1)[&rate=6.075763342254441E-4]:1.915261467264E-1,(148[&rate=6.075763342254441E-4]:4.483760804911E-1,143[&rate=6.075763342254441E-4]:4.456363544638E-1)[&rate=6.075763342254441E-4]:2.350828814977E-1)[&rate=6.075763342254441E-4]:1.708087080018E-1,(((13[&rate=6.075763342254441E-4]:4.621935859443E-1,19[&rate=6.075763342254441E-4]:5.00549750328E-1)[&rate=6.075763342254441E-4]:2.582943233102E-1,115[&rate=6.075763342254441E-4]:6.382961284327E-1)[&rate=6.075763342254441E-4]:1.170015237952E-1,(109[&rate=6.075763342254441E-4]:5.606278011118E-1,(((114[&rate=6.075763342254441E-4]:5.643879670446E-2,104[&rate=6.075763342254441E-4]:1.167127693072E-1)[&rate=6.075763342254441E-4]:3.306610341587E-1,108[&rate=6.075763342254441E-4]:4.446340774385E-1)[&rate=6.075763342254441E-4]:6.511598397078E-2,107[&rate=6.075763342254441E-4]:5.124897874367E-1)[&rate=6.075763342254441E-4]:2.895993148341E-2)[&rate=6.075763342254441E-4]:2.741219059105E-1)[&rate=6.075763342254441E-4]:6.061385337915E-2)[&rate=6.075763342254441E-4]:7.845563330298E-2,(((17[&rate=6.075763342254441E-4]:3.479562448877E-1,14[&rate=6.075763342254441E-4]:3.096000805041E-1)[&rate=6.075763342254441E-4]:4.130598222233E-1,((110[&rate=6.075763342254441E-4]:5.764570202963E-1,105[&rate=6.075763342254441E-4]:5.545392120772E-1)[&rate=6.075763342254441E-4]:1.399713468675E-1,113[&rate=6.075763342254441E-4]:7.219078192185E-1)[&rate=6.075763342254441E-4]:7.52083508855E-4)[&rate=6.075763342254441E-4]:7.383058982228E-2,((117[&rate=6.075763342254441E-4]:3.767007911372E-1,9[&rate=6.075763342254441E-4]:3.657418870276E-1)[&rate=6.075763342254441E-4]:1.540199428641E-1,((30[&rate=6.075763342254441E-4]:2.656962991065E-1,4[&rate=6.075763342254441E-4]:9.309355938044E-2)[&rate=6.075763342254441E-4]:3.263223130425E-1,112[&rate=6.075763342254441E-4]:4.769501189982E-1)[&rate=6.075763342254441E-4]:5.103088897558E-2)[&rate=6.075763342254441E-4]:2.685094845759E-1)[&rate=6.075763342254441E-4]:1.800684271822E-1)[&rate=6.075763342254441E-4]:1.525819743551E-1)[&rate=6.075763342254441E-4]:1.197160238485E-1)[&rate=6.075763342254441E-4]:4.556983059152E-2,((3[&rate=6.075763342254441E-4]:3.864137001476E-1,18[&rate=6.075763342254441E-4]:5.014821932982E-1)[&rate=6.075763342254441E-4]:4.503707945933E-1,((6[&rate=6.075763342254441E-4]:7.112776642452E-1,(10[&rate=6.075763342254441E-4]:4.212150263056E-1,15[&rate=6.075763342254441E-4]:4.595711906891E-1)[&rate=6.075763342254441E-4]:3.06500994104E-1)[&rate=6.075763342254441E-4]:4.053387095469E-2,(((((84[&rate=6.075763342254441E-4]:9.620984394957E-2,(86[&rate=6.075763342254441E-4]:7.263702288336E-2,(83[&rate=6.075763342254441E-4]:6.31313887032E-2,93[&rate=6.075763342254441E-4]:7.683001884022E-2)[&rate=6.075763342254441E-4]:9.505634180157E-3)[&rate=6.075763342254441E-4]:2.357282106621E-2)[&rate=6.075763342254441E-4]:1.017797243921E-2,85[&rate=6.075763342254441E-4]:1.063878163888E-1)[&rate=6.075763342254441E-4]:6.652033673203E-2,(92[&rate=6.075763342254441E-4]:1.499838687254E-1,(91[&rate=6.075763342254441E-4]:5.11047221217E-2,90[&rate=6.075763342254441E-4]:5.11047221217E-2)[&rate=6.075763342254441E-4]:9.887914660366E-2)[&rate=6.075763342254441E-4]:3.662291453246E-2)[&rate=6.075763342254441E-4]:1.032980040069E-1,87[&rate=6.075763342254441E-4]:2.762061571277E-1)[&rate=6.075763342254441E-4]:7.863308071275E-2,(88[&rate=6.075763342254441E-4]:7.336618604934E-2,89[&rate=6.075763342254441E-4]:8.706481618635E-2)[&rate=6.075763342254441E-4]:2.814730517911E-1)[&rate=6.075763342254441E-4]:8.846435302361E-1)[&rate=6.075763342254441E-4]:1.370277540615E-1)[&rate=6.075763342254441E-4]:3.809299250191E-1)[&rate=6.075763342254441E-4]:6.575351622498E-1)[&rate=6.075763342254441E-4]:4.210346697922E-1,(((100[&rate=6.075763342254441E-4]:2.895504443848E-1,94[&rate=6.075763342254441E-4]:2.895504443848E-1)[&rate=6.075763342254441E-4]:2.080716820304E-2,95[&rate=6.075763342254441E-4]:3.950570661399E-1)[&rate=6.075763342254441E-4]:4.841119677062E-2,98[&rate=6.075763342254441E-4]:4.325393011617E-1)[&rate=6.075763342254441E-4]:1.62563661652E-2)[&rate=6.075763342254441E-4]:3.434735834548E-2,97[&rate=6.075763342254441E-4]:2.836894737599E-1)[&rate=6.075763342254441E-4]:3.364772715564E-2,(99[&rate=6.075763342254441E-4]:4.301335122466E-1,96[&rate=6.075763342254441E-4]:3.946143865638E-1)[&rate=6.075763342254441E-4]:1.085151640787E-1)[&rate=6.075763342254441E-4]:1.427595578623E-1)[&rate=6.075763342254441E-4]:2.101623132501E-2)[&rate=6.075763342254441E-4]:2.555941997821E-2,40[&rate=6.075763342254441E-4]:5.777106614473E-1)[&rate=6.075763342254441E-4]:8.248762763481E-3)[&rate=6.075763342254441E-4]:3.458645444881E-1,38[&rate=6.075763342254441E-4]:8.635179577698E-1)[&rate=6.075763342254441E-4]:5.191491114522E-1)[&rate=6.075763342254441E-4]:8.684176373815E-2,34[&rate=6.075763342254441E-4]:4.129687814576E-3)[&rate=6.075763342254441E-4]:7.660377528243E-2,((126[&rate=6.075763342254441E-4]:1.74779688879E0,((((123[&rate=6.075763342254441E-4]:1.878859852386E-1,122[&rate=6.075763342254441E-4]:1.878859852386E-1)[&rate=6.075763342254441E-4]:7.669315189884E-2,124[&rate=6.075763342254441E-4]:2.618468967003E-1)[&rate=6.075763342254441E-4]:4.290111934906E-1,67[&rate=6.075763342254441E-4]:1.923177802873E-1)[&rate=6.075763342254441E-4]:1.640003714371E-1,(66[&rate=6.075763342254441E-4]:2.843566607321E-1,((120[&rate=6.075763342254441E-4]:7.181291078529E-1,(135[&rate=6.075763342254441E-4]:3.818501723443E-1,(138[&rate=6.075763342254441E-4]:2.922760301745E-1,136[&rate=6.075763342254441E-4]:1.607691808593E-1)[&rate=6.075763342254441E-4]:2.895741421698E-1)[&rate=6.075763342254441E-4]:8.422414098814E-2)[&rate=6.075763342254441E-4]:1.038503816841E0,119[&rate=6.075763342254441E-4]:1.852523335653E0)[&rate=6.075763342254441E-4]:4.647100374082E-1)[&rate=6.075763342254441E-4]:7.196149099238E-2)[&rate=6.075763342254441E-4]:1.443045473804E-1)[&rate=6.075763342254441E-4]:4.090843173974E-1,(32[&rate=6.075763342254441E-4]:1.07384169997E-4,(33[&rate=6.075763342254441E-4]:3.9561712118E-3,((125[&rate=6.075763342254441E-4]:1.014741536697E0,(((133[&rate=6.075763342254441E-4]:2.057545939193E-1,137[&rate=6.075763342254441E-4]:2.468504843303E-1)[&rate=6.075763342254441E-4]:3.830843081544E-1,134[&rate=6.075763342254441E-4]:5.587019157725E-1)[&rate=6.075763342254441E-4]:8.02529269107E-1,((((79[&rate=6.075763342254441E-4]:3.222755283301E-1,((78[&rate=6.075763342254441E-4]:6.331534051339E-2,72[&rate=6.075763342254441E-4]:4.139753229408E-2)[&rate=6.075763342254441E-4]:1.094050877527E-1,82[&rate=6.075763342254441E-4]:1.809396063482E-1)[&rate=6.075763342254441E-4]:1.49555100064E-1)[&rate=6.075763342254441E-4]:2.366950461392E-1,(77[&rate=6.075763342254441E-4]:5.712392113932E-1,((73[&rate=6.075763342254441E-4]:3.360236776571E-1,71[&rate=6.075763342254441E-4]:2.675305269723E-1)[&rate=6.075763342254441E-4]:1.429015560054E-1,(80[&rate=6.075763342254441E-4]:6.397884289287E-2,81[&rate=6.075763342254441E-4]:6.397884289287E-2)[&rate=6.075763342254441E-4]:3.656313222765E-1)[&rate=6.075763342254441E-4]:9.779342978541E-2)[&rate=6.075763342254441E-4]:2.334780143221E-2)[&rate=6.075763342254441E-4]:3.942906718193E-1,(75[&rate=6.075763342254441E-4]:8.618740023588E-1,((70[&rate=6.075763342254441E-4]:4.637224848228E-1,76[&rate=6.075763342254441E-4]:5.020786492063E-1)[&rate=6.075763342254441E-4]:9.160398252154E-3,74[&rate=6.075763342254441E-4]:5.112390474584E-1)[&rate=6.075763342254441E-4]:3.506349549004E-1)[&rate=6.075763342254441E-4]:1.324831343406E-1)[&rate=6.075763342254441E-4]:3.576858387499E-1,(53[&rate=6.075763342254441E-4]:5.950027382503E-1,(((29[&rate=6.075763342254441E-4]:5.019609055953E-1,(5[&rate=6.075763342254441E-4]:9.184530642007E-2,12[&rate=6.075763342254441E-4]:1.302014708035E-1)[&rate=6.075763342254441E-4]:2.649101197232E-1)[&rate=6.075763342254441E-4]:5.524671596479E-1,103[&rate=6.075763342254441E-4]:8.215513529144E-1)[&rate=6.075763342254441E-4]:1.321570572802E0,52[&rate=6.075763342254441E-4]:4.788281911559E-1)[&rate=6.075763342254441E-4]:1.243712684057E-1)[&rate=6.075763342254441E-4]:1.057717858689E-2)[&rate=6.075763342254441E-4]:3.708757375227E-3)[&rate=6.075763342254441E-4]:6.158353761454E-1)[&rate=6.075763342254441E-4]:4.06582721434E-1,((57[&rate=6.075763342254441E-4]:4.518293965368E-1,(((37[&rate=6.075763342254441E-4]:1.046250903629E-1,58[&rate=6.075763342254441E-4]:8.549940730284E-2)[&rate=6.075763342254441E-4]:9.670631788915E-2,(54[&rate=6.075763342254441E-4]:1.142436296924E-1,59[&rate=6.075763342254441E-4]:1.524949958126E-1)[&rate=6.075763342254441E-4]:1.058504631923E-2)[&rate=6.075763342254441E-4]:1.127520075525E-1,(55[&rate=6.075763342254441E-4]:2.019058447046E-1,56[&rate=6.075763342254441E-4]:2.019058447046E-1)[&rate=6.075763342254441E-4]:6.57294836682E-2)[&rate=6.075763342254441E-4]:1.732651064153E-1)[&rate=6.075763342254441E-4]:1.423793414134E-1,68[&rate=6.075763342254441E-4]:5.42296169644E-1)[&rate=6.075763342254441E-4]:7.123614218198E-1)[&rate=6.075763342254441E-4]:1.764712723147E-1)[&rate=6.075763342254441E-4]:1.630665012912E-3)[&rate=6.075763342254441E-4]:2.466812548311E-2)[&rate=6.075763342254441E-4]:3.404014522482E-2);
tree STATE_56070000 [&joint=-20968.19504698455,lnP=-20968.19504698455] = [&R] (((32[&rate=5.717142140725582E-4]:3.015545904799E-2,(33[&rate=5.717142140725582E-4]:1.488454131339E-2,34[&rate=5.717142140725582E-4]:3.132289747777E-2)[&rate=5.717142140725582E-4]:2.075036978931E-2)[&rate=5.717142140725582E-4]:3.216337267464E-2,((((122[&rate=5.717142140725582E-4]:2.500675937044E-1,(123[&rate=5.717142140725582E-4]:1.403816078718E-1,124[&rate=5.717142140725582E-4]:1.376493674346E-1)[&rate=5.717142140725582E-4]:1.096859858327E-1)[&rate=5.717142140725582E-4]:3.257754547132E-1,67[&rate=5.717142140725582E-4]:7.457049807696E-2)[&rate=5.717142140725582E-4]:3.18021733939E-1,(((119[&rate=5.717142140725582E-4]:1.157384300458E0,(120[&rate=5.717142140725582E-4]:1.05790056081E0,((138[&rate=5.717142140725582E-4]:3.209882453528E-1,136[&rate=5.717142140725582E-4]:1.894813960376E-1)[&rate=5.717142140725582E-4]:5.688007581386E-1,135[&rate=5.717142140725582E-4]:6.897890034913E-1)[&rate=5.717142140725582E-4]:1.160567627979E-1)[&rate=5.717142140725582E-4]:3.593328689404E-3)[&rate=5.717142140725582E-4]:6.511354931965E-1,126[&rate=5.717142140725582E-4]:1.022817271011E0)[&rate=5.717142140725582E-4]:5.838074930829E-1,66[&rate=5.717142140725582E-4]:3.594505744086E-1)[&rate=5.717142140725582E-4]:3.314165760733E-2)[&rate=5.717142140725582E-4]:5.175997785978E-1,((((((37[&rate=5.717142140725582E-4]:2.579100199945E-1,58[&rate=5.717142140725582E-4]:2.387843369344E-1)[&rate=5.717142140725582E-4]:5.681121579161E-3,(54[&rate=5.717142140725582E-4]:1.769914339903E-1,59[&rate=5.717142140725582E-4]:2.152428001106E-1)[&rate=5.717142140725582E-4]:1.009697534293E-2)[&rate=5.717142140725582E-4]:1.205926995576E-1,(56[&rate=5.717142140725582E-4]:2.415623578007E-1,55[&rate=5.717142140725582E-4]:2.415623578007E-1)[&rate=5.717142140725582E-4]:9.617339589875E-2)[&rate=5.717142140725582E-4]:7.407546025455E-2,57[&rate=5.717142140725582E-4]:4.227401757028E-1)[&rate=5.717142140725582E-4]:6.218688993557E-1,68[&rate=5.717142140725582E-4]:9.926965067524E-1)[&rate=5.717142140725582E-4]:4.097673113733E-1,((((52[&rate=5.717142140725582E-4]:6.440810580827E-1,((133[&rate=5.717142140725582E-4]:4.725040608134E-1,(137[&rate=5.717142140725582E-4]:4.979526200494E-1,134[&rate=5.717142140725582E-4]:4.267197433372E-1)[&rate=5.717142140725582E-4]:1.5647331175E-2)[&rate=5.717142140725582E-4]:8.667022284656E-1,((29[&rate=5.717142140725582E-4]:3.909191261899E-1,(5[&rate=5.717142140725582E-4]:1.185041530668E-1,12[&rate=5.717142140725582E-4]:1.568603174502E-1)[&rate=5.717142140725582E-4]:1.272094936712E-1)[&rate=5.717142140725582E-4]:2.071965588171E-1,103[&rate=5.717142140725582E-4]:3.652389726782E-1)[&rate=5.717142140725582E-4]:1.864378275505E0)[&rate=5.717142140725582E-4]:7.875754446052E-2)[&rate=5.717142140725582E-4]:3.053786463329E-1,(((73[&rate=5.717142140725582E-4]:3.733411107318E-1,(77[&rate=5.717142140725582E-4]:2.461664117246E-1,(80[&rate=5.717142140725582E-4]:2.837009578434E-2,81[&rate=5.717142140725582E-4]:2.837009578434E-2)[&rate=5.717142140725582E-4]:1.739606995019E-1)[&rate=5.717142140725582E-4]:1.216952469525E-1)[&rate=5.717142140725582E-4]:1.06509600937E-1,((72[&rate=5.717142140725582E-4]:9.87025878606E-2,78[&rate=5.717142140725582E-4]:1.206203960799E-1)[&rate=5.717142140725582E-4]:2.564641467175E-1,((79[&rate=5.717142140725582E-4]:3.981799278208E-2,71[&rate=5.717142140725582E-4]:1.242073250805E-2)[&rate=5.717142140725582E-4]:3.253935186963E-1,82[&rate=5.717142140725582E-4]:3.734306895604E-1)[&rate=5.717142140725582E-4]:1.187303131908E-2)[&rate=5.717142140725582E-4]:6.167027846052E-2)[&rate=5.717142140725582E-4]:2.908688328195E-1,(75[&rate=5.717142140725582E-4]:6.444756284284E-1,(70[&rate=5.717142140725582E-4]:5.534541733276E-1,(76[&rate=5.717142140725582E-4]:4.186829812607E-1,74[&rate=5.717142140725582E-4]:4.186829812607E-1)[&rate=5.717142140725582E-4]:1.731273564504E-1)[&rate=5.717142140725582E-4]:5.266529071736E-2)[&rate=5.717142140725582E-4]:1.262439160599E-1)[&rate=5.717142140725582E-4]:9.17006497228E-1)[&rate=5.717142140725582E-4]:1.774559366494E-2,53[&rate=5.717142140725582E-4]:9.590085767691E-1)[&rate=5.717142140725582E-4]:3.719447451299E-1,125[&rate=5.717142140725582E-4]:1.120570808238E0)[&rate=5.717142140725582E-4]:4.485596765546E-1)[&rate=5.717142140725582E-4]:5.544883026032E-2)[&rate=5.717142140725582E-4]:3.705832795805E-2)[&rate=5.717142140725582E-4]:1.407640206231E-2,((((121[&rate=5.717142140725582E-4]:2.139803326538E0,36[&rate=5.717142140725582E-4]:6.035127174385E-2)[&rate=5.717142140725582E-4]:2.14856373758E-3,(127[&rate=5.717142140725582E-4]:2.582793585444E0,35[&rate=5.717142140725582E-4]:1.567029777306E-2)[&rate=5.717142140725582E-4]:2.541952426118E-4)[&rate=5.717142140725582E-4]:3.389791551887E-1,(((((47[&rate=5.717142140725582E-4]:4.138337007012E-1,(51[&rate=5.717142140725582E-4]:3.367841474896E-1,44[&rate=5.717142140725582E-4]:3.586420709868E-1)[&rate=5.717142140725582E-4]:4.97271488402E-2)[&rate=5.717142140725582E-4]:3.074566532091E-2,49[&rate=5.717142140725582E-4]:4.117924807764E-1)[&rate=5.717142140725582E-4]:1.614086506085E-1,(((41[&rate=5.717142140725582E-4]:3.7612746315E-1,(42[&rate=5.717142140725582E-4]:3.483636745852E-1,48[&rate=5.717142140725582E-4]:3.866150407055E-1)[&rate=5.717142140725582E-4]:3.322826943902E-2)[&rate=5.717142140725582E-4]:6.219406903217E-2,(46[&rate=5.717142140725582E-4]:4.251805880661E-1,43[&rate=5.717142140725582E-4]:4.251805880661E-1)[&rate=5.717142140725582E-4]:6.778575285905E-2)[&rate=5.717142140725582E-4]:4.796220776194E-2,50[&rate=5.717142140725582E-4]:5.081416634414E-1)[&rate=5.717142140725582E-4]:6.505946794356E-2)[&rate=5.717142140725582E-4]:1.856438125932E-1,45[&rate=5.717142140725582E-4]:7.834351079125E-1)[&rate=5.717142140725582E-4]:2.228972513179E-1,((128[&rate=5.717142140725582E-4]:1.260564341241E0,(((130[&rate=5.717142140725582E-4]:1.042910766804E-1,131[&rate=5.717142140725582E-4]:1.070308027077E-1)[&rate=5.717142140725582E-4]:3.109206587359E-1,(132[&rate=5.717142140725582E-4]:1.275224481528E-1,129[&rate=5.717142140725582E-4]:1.247827221254E-1)[&rate=5.717142140725582E-4]:2.904290132908E-1)[&rate=5.717142140725582E-4]:3.941578699333E-1,(69[&rate=5.717142140725582E-4]:7.986380602389E-1,118[&rate=5.717142140725582E-4]:7.876791561292E-1)[&rate=5.717142140725582E-4]:1.586767505902E-1)[&rate=5.717142140725582E-4]:4.539344619189E-1)[&rate=5.717142140725582E-4]:4.835444046259E-1,(((64[&rate=5.717142140725582E-4]:3.234392067925E-1,62[&rate=5.717142140725582E-4]:3.645350972035E-1)[&rate=5.717142140725582E-4]:5.736586260107E-2,(60[&rate=5.717142140725582E-4]:1.960538586413E-1,65[&rate=5.717142140725582E-4]:1.960538586413E-1)[&rate=5.717142140725582E-4]:3.406627924551E-2)[&rate=5.717142140725582E-4]:1.766755569464E-1,(61[&rate=5.717142140725582E-4]:1.1811823839E-1,63[&rate=5.717142140725582E-4]:7.702234797893E-2)[&rate=5.717142140725582E-4]:4.80458278361E-1)[&rate=5.717142140725582E-4]:1.285258256513E0)[&rate=5.717142140725582E-4]:3.561982565476E-2)[&rate=5.717142140725582E-4]:1.039421999703E-1)[&rate=5.717142140725582E-4]:4.044183324884E-1,(((((2[&rate=5.717142140725582E-4]:1.038467360431E0,(((22[&rate=5.717142140725582E-4]:5.560242713504E-1,27[&rate=5.717142140725582E-4]:5.724626275147E-1)[&rate=5.717142140725582E-4]:2.682403959156E-1,31[&rate=5.717142140725582E-4]:8.79059187814E-1)[&rate=5.717142140725582E-4]:1.92473291599E-1,(26[&rate=5.717142140725582E-4]:6.59531437706E-1,(7[&rate=5.717142140725582E-4]:4.31388094538E-1,8[&rate=5.717142140725582E-4]:4.31388094538E-1)[&rate=5.717142140725582E-4]:1.212940280995E-1)[&rate=5.717142140725582E-4]:3.681654252687E-1)[&rate=5.717142140725582E-4]:1.943321412917E-1)[&rate=5.717142140725582E-4]:1.610648025762E0,(39[&rate=5.717142140725582E-4]:6.83864143933E-1,146[&rate=5.717142140725582E-4]:8.040827231679E-1)[&rate=5.717142140725582E-4]:8.525439430274E-3)[&rate=5.717142140725582E-4]:3.339436281164E-2,(((16[&rate=5.717142140725582E-4]:2.584148876509E0,147[&rate=5.717142140725582E-4]:5.560329995717E-1)[&rate=5.717142140725582E-4]:8.70427141348E-2,97[&rate=5.717142140725582E-4]:5.146604131599E-1)[&rate=5.717142140725582E-4]:1.111716645845E-1,40[&rate=5.717142140725582E-4]:6.968703291106E-1)[&rate=5.717142140725582E-4]:2.891361706428E-2)[&rate=5.717142140725582E-4]:9.821151675291E-3,((((101[&rate=5.717142140725582E-4]:6.555682125794E-1,((((10[&rate=5.717142140725582E-4]:5.027279593015E-1,15[&rate=5.717142140725582E-4]:5.41084123685E-1)[&rate=5.717142140725582E-4]:1.661297639705E-1,(6[&rate=5.717142140725582E-4]:2.630912203543E-1,18[&rate=5.717142140725582E-4]:3.261049189844E-1)[&rate=5.717142140725582E-4]:3.893281467534E-1)[&rate=5.717142140725582E-4]:4.807174913644E-1,((((88[&rate=5.717142140725582E-4]:2.204935906888E-1,89[&rate=5.717142140725582E-4]:2.341922208258E-1)[&rate=5.717142140725582E-4]:7.850378088277E-2,87[&rate=5.717142140725582E-4]:2.989973715716E-1)[&rate=5.717142140725582E-4]:1.639047700948E-2,((92[&rate=5.717142140725582E-4]:2.380858624197E-1,(91[&rate=5.717142140725582E-4]:1.101001374612E-1,90[&rate=5.717142140725582E-4]:1.101001374612E-1)[&rate=5.717142140725582E-4]:1.279857249585E-1)[&rate=5.717142140725582E-4]:5.360994719804E-2,(((86[&rate=5.717142140725582E-4]:1.256367772177E-1,(84[&rate=5.717142140725582E-4]:2.003886864007E-2,93[&rate=5.717142140725582E-4]:3.373749877708E-2)[&rate=5.717142140725582E-4]:1.055979085776E-1)[&rate=5.717142140725582E-4]:5.030586273128E-2,85[&rate=5.717142140725582E-4]:1.759426399489E-1)[&rate=5.717142140725582E-4]:9.870345579919E-4,83[&rate=5.717142140725582E-4]:1.769296745069E-1)[&rate=5.717142140725582E-4]:1.010675049738E-1)[&rate=5.717142140725582E-4]:3.739066910028E-2)[&rate=5.717142140725582E-4]:7.643442390197E-1,3[&rate=5.717142140725582E-4]:5.400060602036E-1)[&rate=5.717142140725582E-4]:5.41076003748E-1)[&rate=5.717142140725582E-4]:2.463080423537E-1,(((142[&rate=5.717142140725582E-4]:4.690178455434E-1,((145[&rate=5.717142140725582E-4]:2.743056572233E-2,141[&rate=5.717142140725582E-4]:2.469083969475E-2)[&rate=5.717142140725582E-4]:1.415974699996E-1,144[&rate=5.717142140725582E-4]:1.63548583667E-1)[&rate=5.717142140725582E-4]:2.999898098215E-1)[&rate=5.717142140725582E-4]:8.972115711741E-1,((((((114[&rate=5.717142140725582E-4]:3.111874866858E-2,104[&rate=5.717142140725582E-4]:9.139272127135E-2)[&rate=5.717142140725582E-4]:2.502801073386E-1,(108[&rate=5.717142140725582E-4]:1.29340117524E-1,107[&rate=5.717142140725582E-4]:1.320798435514E-1)[&rate=5.717142140725582E-4]:2.095929850585E-1)[&rate=5.717142140725582E-4]:1.8024891862E-1,109[&rate=5.717142140725582E-4]:5.410998294217E-1)[&rate=5.717142140725582E-4]:2.952688303772E-1,((13[&rate=5.717142140725582E-4]:6.749082494641E-1,19[&rate=5.717142140725582E-4]:7.132644138478E-1)[&rate=5.717142140725582E-4]:1.063915676454E-1,115[&rate=5.717142140725582E-4]:6.991080362877E-1)[&rate=5.717142140725582E-4]:5.780856871669E-2)[&rate=5.717142140725582E-4]:8.623906218593E-2,((((111[&rate=5.717142140725582E-4]:1.421304632299E-3,139[&rate=5.717142140725582E-4]:1.767637703857E-1)[&rate=5.717142140725582E-4]:1.563352653966E-1,106[&rate=5.717142140725582E-4]:1.413182138646E-1)[&rate=5.717142140725582E-4]:2.842884612519E-1,116[&rate=5.717142140725582E-4]:3.653327025136E-1)[&rate=5.717142140725582E-4]:2.204687808496E-1,(148[&rate=5.717142140725582E-4]:8.922934771551E-2,143[&rate=5.717142140725582E-4]:8.648962168815E-2)[&rate=5.717142140725582E-4]:5.349283000315E-1)[&rate=5.717142140725582E-4]:2.57354183827E-1)[&rate=5.717142140725582E-4]:2.259559489707E-1,((((110[&rate=5.717142140725582E-4]:5.63920707467E-1,117[&rate=5.717142140725582E-4]:5.721398855493E-1)[&rate=5.717142140725582E-4]:2.39039983737E-2,105[&rate=5.717142140725582E-4]:5.659068976216E-1)[&rate=5.717142140725582E-4]:1.607532141256E-1,((17[&rate=5.717142140725582E-4]:5.006168734109E-1,14[&rate=5.717142140725582E-4]:4.622607090272E-1)[&rate=5.717142140725582E-4]:2.562778970428E-1,((112[&rate=5.717142140725582E-4]:5.415020471586E-1,9[&rate=5.717142140725582E-4]:5.332828690765E-1)[&rate=5.717142140725582E-4]:3.663496069767E-2,(30[&rate=5.717142140725582E-4]:1.926767383243E-1,4[&rate=5.717142140725582E-4]:2.00739985983E-2)[&rate=5.717142140725582E-4]:5.005287626828E-1)[&rate=5.717142140725582E-4]:1.404015982138E-1)[&rate=5.717142140725582E-4]:3.5518765951E-2)[&rate=5.717142140725582E-4]:1.11292808436E-3,113[&rate=5.717142140725582E-4]:7.551703001054E-1)[&rate=5.717142140725582E-4]:3.961330968775E-1)[&rate=5.717142140725582E-4]:4.232328000832E-2)[&rate=5.717142140725582E-4]:1.403111236606E-1,(((11[&rate=5.717142140725582E-4]:7.010414518532E-1,140[&rate=5.717142140725582E-4]:6.818633696614E-1)[&rate=5.717142140725582E-4]:6.54229314534E-2,(23[&rate=5.717142140725582E-4]:6.566817951501E-1,(20[&rate=5.717142140725582E-4]:4.657482258342E-1,25[&rate=5.717142140725582E-4]:4.849263080259E-1)[&rate=5.717142140725582E-4]:1.827143912339E-1)[&rate=5.717142140725582E-4]:1.947140950057E-1)[&rate=5.717142140725582E-4]:4.606455600224E-1,(102[&rate=5.717142140725582E-4]:9.671070836224E-2,(((28[&rate=5.717142140725582E-4]:7.202343016091E-1,21[&rate=5.717142140725582E-4]:6.955767673626E-1)[&rate=5.717142140725582E-4]:1.018243438332E-1,1[&rate=5.717142140725582E-4]:3.575727557929E-2)[&rate=5.717142140725582E-4]:3.132658108799E-2,24[&rate=5.717142140725582E-4]:8.479057744755E-1)[&rate=5.717142140725582E-4]:4.104487695031E-1)[&rate=5.717142140725582E-4]:6.464581030918E-2)[&rate=5.717142140725582E-4]:9.860867924082E-2)[&rate=5.717142140725582E-4]:7.016463442037E-2)[&rate=5.717142140725582E-4]:3.309178323017E-1)[&rate=5.717142140725582E-4]:6.429993571648E-1,98[&rate=5.717142140725582E-4]:4.538187112967E-1)[&rate=5.717142140725582E-4]:1.852421337001E-1,(99[&rate=5.717142140725582E-4]:5.676990914359E-1,96[&rate=5.717142140725582E-4]:5.321799657531E-1)[&rate=5.717142140725582E-4]:9.321967705814E-2)[&rate=5.717142140725582E-4]:1.152309185182E-1,((100[&rate=5.717142140725582E-4]:1.136029742198E-1,94[&rate=5.717142140725582E-4]:1.136029742198E-1)[&rate=5.717142140725582E-4]:4.498786272397E-1,95[&rate=5.717142140725582E-4]:6.481810550115E-1)[&rate=5.717142140725582E-4]:1.170396702522E-1)[&rate=5.717142140725582E-4]:1.097286348815E-1)[&rate=5.717142140725582E-4]:2.325556407338E-1,38[&rate=5.717142140725582E-4]:8.99854727655E-1)[&rate=5.717142140725582E-4]:4.618326995533E-1)[&rate=5.717142140725582E-4]:2.020047599413E-1);
tree STATE_56160000 [&joint=-20972.8312012985,lnP=-20972.8312012985] = [&R] (((34[&rate=6.039172855179701E-4]:7.492395597515E-3,(((((127[&rate=6.039172855179701E-4]:2.298155770449E0,121[&rate=6.039172855179701E-4]:1.857059880038E0)[&rate=6.039172855179701E-4]:3.362576527588E-1,(35[&rate=6.039172855179701E-4]:4.081117309493E-2,36[&rate=6.039172855179701E-4]:8.738651556069E-2)[&rate=6.039172855179701E-4]:2.647896244197E-2)[&rate=6.039172855179701E-4]:3.271685476218E-1,((45[&rate=6.039172855179701E-4]:8.728196995729E-1,(((43[&rate=6.039172855179701E-4]:5.504595005862E-1,46[&rate=6.039172855179701E-4]:5.504595005862E-1)[&rate=6.039172855179701E-4]:2.195883564709E-2,(48[&rate=6.039172855179701E-4]:4.926953972503E-1,(41[&rate=6.039172855179701E-4]:3.720014955315E-1,42[&rate=6.039172855179701E-4]:3.774659764058E-1)[&rate=6.039172855179701E-4]:7.697805472428E-2)[&rate=6.039172855179701E-4]:6.87939772345E-2)[&rate=6.039172855179701E-4]:6.623554169262E-2,((49[&rate=6.039172855179701E-4]:4.366367178063E-1,50[&rate=6.039172855179701E-4]:4.366367178063E-1)[&rate=6.039172855179701E-4]:1.371777261542E-1,(44[&rate=6.039172855179701E-4]:4.715285624479E-1,(47[&rate=6.039172855179701E-4]:3.547648598045E-1,51[&rate=6.039172855179701E-4]:3.27442455433E-1)[&rate=6.039172855179701E-4]:1.222281835176E-1)[&rate=6.039172855179701E-4]:1.296082858841E-1)[&rate=6.039172855179701E-4]:3.205254871968E-2)[&rate=6.039172855179701E-4]:2.423625429585E-1)[&rate=6.039172855179701E-4]:8.893407299008E-2,((((118[&rate=6.039172855179701E-4]:6.491111588252E-1,69[&rate=6.039172855179701E-4]:6.600700629349E-1)[&rate=6.039172855179701E-4]:1.0344425685E-1,(((131[&rate=6.039172855179701E-4]:1.06480373781E-1,130[&rate=6.039172855179701E-4]:1.037406477536E-1)[&rate=6.039172855179701E-4]:8.783653878145E-2,132[&rate=6.039172855179701E-4]:1.943169125624E-1)[&rate=6.039172855179701E-4]:1.71158187319E-2,129[&rate=6.039172855179701E-4]:2.08693005267E-1)[&rate=6.039172855179701E-4]:4.068761090384E-1)[&rate=6.039172855179701E-4]:6.927521080709E-1,((((64[&rate=6.039172855179701E-4]:1.552900800784E-1,60[&rate=6.039172855179701E-4]:4.60514857174E-3)[&rate=6.039172855179701E-4]:1.1621760922E-1,65[&rate=6.039172855179701E-4]:1.208227577917E-1)[&rate=6.039172855179701E-4]:3.662377381199E-2,62[&rate=6.039172855179701E-4]:3.492273535214E-1)[&rate=6.039172855179701E-4]:4.653258067787E-1,(61[&rate=6.039172855179701E-4]:1.2649446322E-1,63[&rate=6.039172855179701E-4]:8.539857280899E-2)[&rate=6.039172855179701E-4]:6.880586970802E-1)[&rate=6.039172855179701E-4]:6.30754363446E-1)[&rate=6.039172855179701E-4]:2.359622202074E-2,128[&rate=6.039172855179701E-4]:1.32917771837E0)[&rate=6.039172855179701E-4]:4.059722664847E-1)[&rate=6.039172855179701E-4]:1.880758215921E-1)[&rate=6.039172855179701E-4]:9.718757992534E-2,((((146[&rate=6.039172855179701E-4]:6.625973768652E-1,(((100[&rate=6.039172855179701E-4]:2.207893608626E-1,94[&rate=6.039172855179701E-4]:2.207893608626E-1)[&rate=6.039172855179701E-4]:7.604536265561E-2,95[&rate=6.039172855179701E-4]:3.815341770703E-1)[&rate=6.039172855179701E-4]:1.347620506188E-1,98[&rate=6.039172855179701E-4]:5.053672659404E-1)[&rate=6.039172855179701E-4]:1.654268322362E-1)[&rate=6.039172855179701E-4]:9.295428263645E-3,(((((((7[&rate=6.039172855179701E-4]:9.689871872534E-2,8[&rate=6.039172855179701E-4]:9.689871872534E-2)[&rate=6.039172855179701E-4]:3.857340663341E-1,26[&rate=6.039172855179701E-4]:5.89482100128E-1)[&rate=6.039172855179701E-4]:9.226602099866E-2,(31[&rate=6.039172855179701E-4]:6.782555257389E-1,(22[&rate=6.039172855179701E-4]:5.506074950797E-1,27[&rate=6.039172855179701E-4]:5.670458512441E-1)[&rate=6.039172855179701E-4]:7.28535101111E-2)[&rate=6.039172855179701E-4]:4.732821182619E-2)[&rate=6.039172855179701E-4]:1.087547390071E-1,2[&rate=6.039172855179701E-4]:6.069412162981E-1)[&rate=6.039172855179701E-4]:1.69729737191E0,16[&rate=6.039172855179701E-4]:2.433005711496E0)[&rate=6.039172855179701E-4]:1.174780179502E-1,((101[&rate=6.039172855179701E-4]:1.169259822069E0,(((((((139[&rate=6.039172855179701E-4]:6.31983062659E-1,(106[&rate=6.039172855179701E-4]:3.149254879189E-1,111[&rate=6.039172855179701E-4]:3.313638440832E-1)[&rate=6.039172855179701E-4]:1.252767528224E-1)[&rate=6.039172855179701E-4]:2.468251857249E-1,(148[&rate=6.039172855179701E-4]:1.750575338205E-1,143[&rate=6.039172855179701E-4]:1.723178077931E-1)[&rate=6.039172855179701E-4]:4.900520844266E-1)[&rate=6.039172855179701E-4]:2.417010331982E-1,((109[&rate=6.039172855179701E-4]:5.155792880882E-1,((108[&rate=6.039172855179701E-4]:3.870097076393E-1,107[&rate=6.039172855179701E-4]:3.897494336667E-1)[&rate=6.039172855179701E-4]:1.935361887843E-2,((114[&rate=6.039172855179701E-4]:4.441351300408E-2,104[&rate=6.039172855179701E-4]:1.046874856069E-1)[&rate=6.039172855179701E-4]:1.729197101696E-1,116[&rate=6.039172855179701E-4]:2.173332231737E-1)[&rate=6.039172855179701E-4]:1.314958567686E-1)[&rate=6.039172855179701E-4]:8.729815335135E-2)[&rate=6.039172855179701E-4]:2.065803475196E-1,((13[&rate=6.039172855179701E-4]:4.39663122468E-1,19[&rate=6.039172855179701E-4]:4.780192868517E-1)[&rate=6.039172855179701E-4]:3.240958034486E-2,115[&rate=6.039172855179701E-4]:3.89880921991E-1)[&rate=6.039172855179701E-4]:2.528266588223E-1)[&rate=6.039172855179701E-4]:2.257469062483E-1)[&rate=6.039172855179701E-4]:9.341010009115E-2,(((30[&rate=6.039172855179701E-4]:4.570875999298E-1,4[&rate=6.039172855179701E-4]:2.844848602038E-1)[&rate=6.039172855179701E-4]:3.196631408467E-1,((9[&rate=6.039172855179701E-4]:5.071776451866E-1,112[&rate=6.039172855179701E-4]:5.153968232686E-1)[&rate=6.039172855179701E-4]:1.025844277747E-1,(17[&rate=6.039172855179701E-4]:3.5575772112E-1,14[&rate=6.039172855179701E-4]:3.174015567363E-1)[&rate=6.039172855179701E-4]:3.005796943071E-1)[&rate=6.039172855179701E-4]:4.370099658232E-2)[&rate=6.039172855179701E-4]:2.350987740079E-1,(((105[&rate=6.039172855179701E-4]:3.79814784671E-1,110[&rate=6.039172855179701E-4]:4.017325928901E-1)[&rate=6.039172855179701E-4]:4.530116070704E-2,117[&rate=6.039172855179701E-4]:4.552529316794E-1)[&rate=6.039172855179701E-4]:3.178449718408E-1,113[&rate=6.039172855179701E-4]:7.703581774927E-1)[&rate=6.039172855179701E-4]:1.264228441409E-1)[&rate=6.039172855179701E-4]:1.472753463411E-1)[&rate=6.039172855179701E-4]:8.695519741507E-2,(142[&rate=6.039172855179701E-4]:4.578167667398E-1,(141[&rate=6.039172855179701E-4]:1.01424757607E-1,(144[&rate=6.039172855179701E-4]:8.802744873232E-2,145[&rate=6.039172855179701E-4]:9.350690078726E-2)[&rate=6.039172855179701E-4]:1.065758284731E-2)[&rate=6.039172855179701E-4]:3.536522831053E-1)[&rate=6.039172855179701E-4]:8.457975383761E-1)[&rate=6.039172855179701E-4]:2.039722370147E-1,((((1[&rate=6.039172855179701E-4]:6.083095634991E-2,(21[&rate=6.039172855179701E-4]:7.034886205904E-1,28[&rate=6.039172855179701E-4]:7.281461548368E-1)[&rate=6.039172855179701E-4]:1.18986171376E-1)[&rate=6.039172855179701E-4]:1.740098331406E-2,24[&rate=6.039172855179701E-4]:8.590538574722E-1)[&rate=6.039172855179701E-4]:2.503110128327E-1,((11[&rate=6.039172855179701E-4]:4.548442216314E-1,140[&rate=6.039172855179701E-4]:4.356661394397E-1)[&rate=6.039172855179701E-4]:1.220054761884E-1,(23[&rate=6.039172855179701E-4]:4.694784024121E-1,(20[&rate=6.039172855179701E-4]:4.080562939817E-1,25[&rate=6.039172855179701E-4]:4.272343761734E-1)[&rate=6.039172855179701E-4]:5.320293034839E-2)[&rate=6.039172855179701E-4]:1.923028022569E-1)[&rate=6.039172855179701E-4]:4.366247615262E-1)[&rate=6.039172855179701E-4]:1.264350213335E-1,102[&rate=6.039172855179701E-4]:7.415605602206E-2)[&rate=6.039172855179701E-4]:1.868551436428E-1)[&rate=6.039172855179701E-4]:3.51546994896E-1,(3[&rate=6.039172855179701E-4]:7.05222390981E-1,(((88[&rate=6.039172855179701E-4]:1.00825242719E-2,89[&rate=6.039172855179701E-4]:2.378115440892E-2)[&rate=6.039172855179701E-4]:3.122151855259E-1,((85[&rate=6.039172855179701E-4]:2.484569421968E-1,(83[&rate=6.039172855179701E-4]:1.294977910739E-1,86[&rate=6.039172855179701E-4]:1.294977910739E-1)[&rate=6.039172855179701E-4]:1.18959151123E-1)[&rate=6.039172855179701E-4]:4.252210477221E-2,(((92[&rate=6.039172855179701E-4]:1.569540982662E-1,(91[&rate=6.039172855179701E-4]:1.000537602792E-1,90[&rate=6.039172855179701E-4]:1.000537602792E-1)[&rate=6.039172855179701E-4]:5.690033798703E-2)[&rate=6.039172855179701E-4]:6.043011529045E-2,(93[&rate=6.039172855179701E-4]:8.821191886953E-2,84[&rate=6.039172855179701E-4]:7.451328873251E-2)[&rate=6.039172855179701E-4]:1.291722946871E-1)[&rate=6.039172855179701E-4]:2.15526813539E-2,87[&rate=6.039172855179701E-4]:2.252382647736E-1)[&rate=6.039172855179701E-4]:6.574078219549E-2)[&rate=6.039172855179701E-4]:3.131866282873E-2)[&rate=6.039172855179701E-4]:8.80759409419E-1,((18[&rate=6.039172855179701E-4]:2.681981143527E-1,6[&rate=6.039172855179701E-4]:2.051844157225E-1)[&rate=6.039172855179701E-4]:4.323165747466E-1,(10[&rate=6.039172855179701E-4]:3.996301720119E-1,15[&rate=6.039172855179701E-4]:4.379863363953E-1)[&rate=6.039172855179701E-4]:2.543091746216E-1)[&rate=6.039172855179701E-4]:7.788489587094E-2)[&rate=6.039172855179701E-4]:4.189129916142E-2)[&rate=6.039172855179701E-4]:9.045960775525E-1)[&rate=6.039172855179701E-4]:5.621810795633E-1)[&rate=6.039172855179701E-4]:2.048100317702E-1,97[&rate=6.039172855179701E-4]:3.298674434796E-1)[&rate=6.039172855179701E-4]:6.408510848352E-2)[&rate=6.039172855179701E-4]:5.020017937302E-2,(((99[&rate=6.039172855179701E-4]:3.955982187404E-1,96[&rate=6.039172855179701E-4]:3.600790930576E-1)[&rate=6.039172855179701E-4]:6.780033860942E-2,40[&rate=6.039172855179701E-4]:3.131253333063E-1)[&rate=6.039172855179701E-4]:1.552901207167E-1,39[&rate=6.039172855179701E-4]:4.68415454023E-1)[&rate=6.039172855179701E-4]:4.677552867928E-2)[&rate=6.039172855179701E-4]:3.64832431916E-2)[&rate=6.039172855179701E-4]:6.24541355156E-2,147[&rate=6.039172855179701E-4]:6.715054105898E-1)[&rate=6.039172855179701E-4]:6.673975452796E-2,38[&rate=6.039172855179701E-4]:6.125621050084E-1)[&rate=6.039172855179701E-4]:4.814496045912E-1)[&rate=6.039172855179701E-4]:2.532304070966E-1,((((((37[&rate=6.039172855179701E-4]:2.036417264667E-1,57[&rate=6.039172855179701E-4]:1.681226007836E-1)[&rate=6.039172855179701E-4]:1.360787269162E-1,((55[&rate=6.039172855179701E-4]:1.648041632489E-1,56[&rate=6.039172855179701E-4]:1.648041632489E-1)[&rate=6.039172855179701E-4]:5.257431111702E-2,(54[&rate=6.039172855179701E-4]:8.348681804352E-2,58[&rate=6.039172855179701E-4]:1.408638672238E-1)[&rate=6.039172855179701E-4]:1.038370115138E-1)[&rate=6.039172855179701E-4]:7.58938915852E-2)[&rate=6.039172855179701E-4]:1.567880354337E-1,59[&rate=6.039172855179701E-4]:4.582571226964E-1)[&rate=6.039172855179701E-4]:7.514625967138E-2,68[&rate=6.039172855179701E-4]:4.842230544988E-1)[&rate=6.039172855179701E-4]:4.33171648029E-1,(((((137[&rate=6.039172855179701E-4]:2.55373586024E-1,133[&rate=6.039172855179701E-4]:2.14277695613E-1)[&rate=6.039172855179701E-4]:7.88235418526E-3,134[&rate=6.039172855179701E-4]:1.920230634971E-1)[&rate=6.039172855179701E-4]:1.168527841618E0,((((80[&rate=6.039172855179701E-4]:1.806200029505E-1,81[&rate=6.039172855179701E-4]:1.806200029505E-1)[&rate=6.039172855179701E-4]:1.790799172647E-1,71[&rate=6.039172855179701E-4]:3.405218380234E-1)[&rate=6.039172855179701E-4]:1.699550268228E-1,((77[&rate=6.039172855179701E-4]:5.049835682558E-1,(((72[&rate=6.039172855179701E-4]:2.876928880981E-2,78[&rate=6.039172855179701E-4]:5.068709702913E-2)[&rate=6.039172855179701E-4]:5.373901490759E-2,79[&rate=6.039172855179701E-4]:1.044261119367E-1)[&rate=6.039172855179701E-4]:5.493977567003E-2,82[&rate=6.039172855179701E-4]:1.675850656888E-1)[&rate=6.039172855179701E-4]:3.100012422929E-1)[&rate=6.039172855179701E-4]:4.200678843663E-3,73[&rate=6.039172855179701E-4]:5.146636991541E-1)[&rate=6.039172855179701E-4]:6.430631637691E-2)[&rate=6.039172855179701E-4]:1.800254537372E-1,((74[&rate=6.039172855179701E-4]:2.99735319779E-1,(76[&rate=6.039172855179701E-4]:2.265049570848E-1,70[&rate=6.039172855179701E-4]:1.881487927014E-1)[&rate=6.039172855179701E-4]:7.323036269415E-2)[&rate=6.039172855179701E-4]:1.967506164859E-1,75[&rate=6.039172855179701E-4]:4.964859362649E-1)[&rate=6.039172855179701E-4]:2.625095330033E-1)[&rate=6.039172855179701E-4]:5.960759837915E-1)[&rate=6.039172855179701E-4]:5.056977758728E-2,((52[&rate=6.039172855179701E-4]:2.469201948689E-1,((29[&rate=6.039172855179701E-4]:3.216384872821E-1,(5[&rate=6.039172855179701E-4]:5.898038657714E-2,12[&rate=6.039172855179701E-4]:9.73365509606E-2)[&rate=6.039172855179701E-4]:1.17452621253E-1)[&rate=6.039172855179701E-4]:3.529723129782E-1,103[&rate=6.039172855179701E-4]:4.417340879315E-1)[&rate=6.039172855179701E-4]:1.469479841498E0)[&rate=6.039172855179701E-4]:3.986906549989E-1,53[&rate=6.039172855179701E-4]:6.374141285564E-1)[&rate=6.039172855179701E-4]:2.176404347853E-2)[&rate=6.039172855179701E-4]:3.422685845551E-1,125[&rate=6.039172855179701E-4]:7.910642429288E-1)[&rate=6.039172855179701E-4]:2.929971262657E-1)[&rate=6.039172855179701E-4]:1.949135179753E-1,((67[&rate=6.039172855179701E-4]:3.426095605464E-1,(122[&rate=6.039172855179701E-4]:1.011922491374E-1,(124[&rate=6.039172855179701E-4]:7.25239014411E-2,123[&rate=6.039172855179701E-4]:7.525614187822E-2)[&rate=6.039172855179701E-4]:2.593610725917E-2)[&rate=6.039172855179701E-4]:7.426898617497E-1)[&rate=6.039172855179701E-4]:9.299108124031E-2,(((126[&rate=6.039172855179701E-4]:1.025683631564E0,119[&rate=6.039172855179701E-4]:1.811386154208E0)[&rate=6.039172855179701E-4]:2.696452497991E-1,((135[&rate=6.039172855179701E-4]:5.28920642935E-1,(138[&rate=6.039172855179701E-4]:2.538552669425E-1,136[&rate=6.039172855179701E-4]:1.223484176273E-1)[&rate=6.039172855179701E-4]:4.750653759925E-1)[&rate=6.039172855179701E-4]:2.122693823118E-1,120[&rate=6.039172855179701E-4]:9.932448197672E-1)[&rate=6.039172855179701E-4]:9.91896173281E-1)[&rate=6.039172855179701E-4]:9.528663302089E-2,66[&rate=6.039172855179701E-4]:1.434413246993E-1)[&rate=6.039172855179701E-4]:2.921593170875E-1)[&rate=6.039172855179701E-4]:1.289869409441E-1)[&rate=6.039172855179701E-4]:1.802890874499E-1)[&rate=6.039172855179701E-4]:1.256294240469E-1)[&rate=6.039172855179701E-4]:1.996972833558E-2,32[&rate=6.039172855179701E-4]:5.544315714006E-3)[&rate=6.039172855179701E-4]:6.595870974916E-2,33[&rate=6.039172855179701E-4]:7.698247751788E-2);
tree STATE_56250000 [&joint=-20981.423651055313,lnP=-20981.423651055313] = [&R] (33[&rate=5.67986123624093E-4]:7.825579181188E-2,(((67[&rate=5.67986123624093E-4]:6.372283700938E-1,((124[&rate=5.67986123624093E-4]:2.294382359072E-2,123[&rate=5.67986123624093E-4]:2.567606402785E-2)[&rate=5.67986123624093E-4]:3.393442584315E-1,122[&rate=5.67986123624093E-4]:3.650203224593E-1)[&rate=5.67986123624093E-4]:7.734805979751E-1)[&rate=5.67986123624093E-4]:7.029650273871E-2,((((120[&rate=5.67986123624093E-4]:1.441983322651E0,126[&rate=5.67986123624093E-4]:7.521712109657E-1)[&rate=5.67986123624093E-4]:1.064453856045E-1,(135[&rate=5.67986123624093E-4]:5.00713658015E-1,(138[&rate=5.67986123624093E-4]:1.423548533983E-1,136[&rate=5.67986123624093E-4]:1.084800408313E-2)[&rate=5.67986123624093E-4]:5.583588046167E-1)[&rate=5.67986123624093E-4]:7.956602557195E-1)[&rate=5.67986123624093E-4]:2.868247407178E-1,119[&rate=5.67986123624093E-4]:1.931143859932E0)[&rate=5.67986123624093E-4]:2.555180595695E-1,66[&rate=5.67986123624093E-4]:1.537852071724E-1)[&rate=5.67986123624093E-4]:5.537396656601E-1)[&rate=5.67986123624093E-4]:2.129310843768E-1,(32[&rate=5.67986123624093E-4]:2.547547773649E-2,(34[&rate=5.67986123624093E-4]:1.950126814478E-2,(((((35[&rate=5.67986123624093E-4]:2.086641944557E-1,36[&rate=5.67986123624093E-4]:2.552395369214E-1)[&rate=5.67986123624093E-4]:8.196651823281E-2,(127[&rate=5.67986123624093E-4]:2.716439298945E0,121[&rate=5.67986123624093E-4]:2.275343408534E0)[&rate=5.67986123624093E-4]:1.413147014149E-1)[&rate=5.67986123624093E-4]:1.935738991264E-1,((45[&rate=5.67986123624093E-4]:6.909225058428E-1,(((50[&rate=5.67986123624093E-4]:4.10741844497E-1,49[&rate=5.67986123624093E-4]:4.10741844497E-1)[&rate=5.67986123624093E-4]:2.253072660914E-1,(((41[&rate=5.67986123624093E-4]:1.669972032215E-1,48[&rate=5.67986123624093E-4]:2.107130502159E-1)[&rate=5.67986123624093E-4]:2.756267666757E-2,42[&rate=5.67986123624093E-4]:2.000243607633E-1)[&rate=5.67986123624093E-4]:3.398386503442E-1,(43[&rate=5.67986123624093E-4]:5.234584114076E-1,46[&rate=5.67986123624093E-4]:5.234584114076E-1)[&rate=5.67986123624093E-4]:6.558492756862E-2)[&rate=5.67986123624093E-4]:7.979265685794E-2)[&rate=5.67986123624093E-4]:1.216333990566E-2,((44[&rate=5.67986123624093E-4]:4.36142590411E-1,51[&rate=5.67986123624093E-4]:4.142846669138E-1)[&rate=5.67986123624093E-4]:1.534712039944E-1,47[&rate=5.67986123624093E-4]:5.950782752797E-1)[&rate=5.67986123624093E-4]:8.592106046004E-2)[&rate=5.67986123624093E-4]:1.811989141444E-2)[&rate=5.67986123624093E-4]:2.133807467715E-1,(((((130[&rate=5.67986123624093E-4]:1.535347581495E-1,131[&rate=5.67986123624093E-4]:1.562744841769E-1)[&rate=5.67986123624093E-4]:4.48186549992E-2,(129[&rate=5.67986123624093E-4]:1.368571337847E-1,132[&rate=5.67986123624093E-4]:1.39596859812E-1)[&rate=5.67986123624093E-4]:6.149627936406E-2)[&rate=5.67986123624093E-4]:4.743270070453E-1,(69[&rate=5.67986123624093E-4]:7.533940162436E-1,118[&rate=5.67986123624093E-4]:7.42435112134E-1)[&rate=5.67986123624093E-4]:6.723160943001E-2)[&rate=5.67986123624093E-4]:6.374133527836E-1,(((65[&rate=5.67986123624093E-4]:1.924392617622E-1,60[&rate=5.67986123624093E-4]:1.924392617622E-1)[&rate=5.67986123624093E-4]:1.364769628568E-1,(62[&rate=5.67986123624093E-4]:2.616828962308E-1,64[&rate=5.67986123624093E-4]:2.205870058197E-1)[&rate=5.67986123624093E-4]:2.59014150306E-1)[&rate=5.67986123624093E-4]:2.709149311135E-1,(61[&rate=5.67986123624093E-4]:2.625546465249E-1,63[&rate=5.67986123624093E-4]:2.214587561138E-1)[&rate=5.67986123624093E-4]:5.290573311254E-1)[&rate=5.67986123624093E-4]:6.554680966973E-1)[&rate=5.67986123624093E-4]:4.567019572582E-2,128[&rate=5.67986123624093E-4]:1.353024242676E0)[&rate=5.67986123624093E-4]:3.246752222295E-1)[&rate=5.67986123624093E-4]:3.352722701969E-1)[&rate=5.67986123624093E-4]:1.970207410356E-1,((((101[&rate=5.67986123624093E-4]:1.069089511985E0,(((((((148[&rate=5.67986123624093E-4]:4.688184094318E-1,143[&rate=5.67986123624093E-4]:4.660786834045E-1)[&rate=5.67986123624093E-4]:4.678119870461E-1,(139[&rate=5.67986123624093E-4]:5.600887774327E-1,(106[&rate=5.67986123624093E-4]:5.359600309911E-2,111[&rate=5.67986123624093E-4]:7.003435926348E-2)[&rate=5.67986123624093E-4]:3.147119524159E-1)[&rate=5.67986123624093E-4]:5.902402491821E-1)[&rate=5.67986123624093E-4]:5.587737807964E-2,(((13[&rate=5.67986123624093E-4]:5.519230110937E-1,19[&rate=5.67986123624093E-4]:5.902791754774E-1)[&rate=5.67986123624093E-4]:2.366197393944E-1,115[&rate=5.67986123624093E-4]:7.063509696662E-1)[&rate=5.67986123624093E-4]:1.301344227366E-1,((109[&rate=5.67986123624093E-4]:5.215652271061E-1,107[&rate=5.67986123624093E-4]:5.023871449144E-1)[&rate=5.67986123624093E-4]:7.104017437395E-2,(108[&rate=5.67986123624093E-4]:5.069078913614E-1,(116[&rate=5.67986123624093E-4]:1.579179868814E-1,(114[&rate=5.67986123624093E-4]:3.384043438848E-2,104[&rate=5.67986123624093E-4]:9.411440699125E-2)[&rate=5.67986123624093E-4]:1.24077552493E-1)[&rate=5.67986123624093E-4]:2.914556579045E-1)[&rate=5.67986123624093E-4]:6.37797018996E-2)[&rate=5.67986123624093E-4]:3.233320457172E-1)[&rate=5.67986123624093E-4]:1.176662177711E-1)[&rate=5.67986123624093E-4]:1.016997928876E-1,(((((105[&rate=5.67986123624093E-4]:4.047892470252E-1,117[&rate=5.67986123624093E-4]:4.349262333266E-1)[&rate=5.67986123624093E-4]:7.661100497069E-2,113[&rate=5.67986123624093E-4]:5.087975122697E-1)[&rate=5.67986123624093E-4]:1.809068261305E-1,110[&rate=5.67986123624093E-4]:6.842248863455E-1)[&rate=5.67986123624093E-4]:1.833265366151E-1,(9[&rate=5.67986123624093E-4]:7.663709477684E-1,(112[&rate=5.67986123624093E-4]:7.073592790124E-1,(30[&rate=5.67986123624093E-4]:5.460442017178E-1,4[&rate=5.67986123624093E-4]:3.734414619918E-1)[&rate=5.67986123624093E-4]:2.763835704454E-1)[&rate=5.67986123624093E-4]:6.723084683808E-2)[&rate=5.67986123624093E-4]:9.844074916482E-2)[&rate=5.67986123624093E-4]:1.787354161485E-1,(17[&rate=5.67986123624093E-4]:5.552147358604E-1,14[&rate=5.67986123624093E-4]:5.168585714767E-1)[&rate=5.67986123624093E-4]:5.34907719687E-1)[&rate=5.67986123624093E-4]:8.627689271957E-2)[&rate=5.67986123624093E-4]:7.780319267082E-2,(((1[&rate=5.67986123624093E-4]:1.398724006403E-1,(21[&rate=5.67986123624093E-4]:6.523727211739E-1,28[&rate=5.67986123624093E-4]:6.770302554203E-1)[&rate=5.67986123624093E-4]:2.491435150829E-1)[&rate=5.67986123624093E-4]:2.354567585462E-1,24[&rate=5.67986123624093E-4]:1.156151076995E0)[&rate=5.67986123624093E-4]:6.86925731743E-2,(102[&rate=5.67986123624093E-4]:4.92479535368E-2,((11[&rate=5.67986123624093E-4]:6.135808663951E-1,140[&rate=5.67986123624093E-4]:5.944027842034E-1)[&rate=5.67986123624093E-4]:2.387000409067E-1,(23[&rate=5.67986123624093E-4]:6.44347170467E-1,(25[&rate=5.67986123624093E-4]:5.28872904718E-1,20[&rate=5.67986123624093E-4]:5.096948225263E-1)[&rate=5.67986123624093E-4]:1.264331698587E-1)[&rate=5.67986123624093E-4]:2.92865243684E-1)[&rate=5.67986123624093E-4]:2.627204708925E-1)[&rate=5.67986123624093E-4]:1.39518610159E-2)[&rate=5.67986123624093E-4]:7.867395926189E-2)[&rate=5.67986123624093E-4]:1.263695275059E-1,(142[&rate=5.67986123624093E-4]:1.886348880841E-1,(141[&rate=5.67986123624093E-4]:8.131126429936E-2,(144[&rate=5.67986123624093E-4]:6.686020841554E-2,145[&rate=5.67986123624093E-4]:7.233966047049E-2)[&rate=5.67986123624093E-4]:1.171132985645E-2)[&rate=5.67986123624093E-4]:1.045838977571E-1)[&rate=5.67986123624093E-4]:1.326183755702E0)[&rate=5.67986123624093E-4]:9.546322137857E-2,(((10[&rate=5.67986123624093E-4]:3.750554994382E-1,15[&rate=5.67986123624093E-4]:4.134116638217E-1)[&rate=5.67986123624093E-4]:4.18864688261E-1,(6[&rate=5.67986123624093E-4]:6.825678803936E-1,18[&rate=5.67986123624093E-4]:7.455815790237E-1)[&rate=5.67986123624093E-4]:9.49139511413E-2)[&rate=5.67986123624093E-4]:3.206710203214E-1,((((87[&rate=5.67986123624093E-4]:1.129370028856E-1,(92[&rate=5.67986123624093E-4]:9.481504186667E-2,(91[&rate=5.67986123624093E-4]:8.997865393963E-2,90[&rate=5.67986123624093E-4]:8.997865393963E-2)[&rate=5.67986123624093E-4]:4.836387927038E-3)[&rate=5.67986123624093E-4]:3.182059115597E-2)[&rate=5.67986123624093E-4]:3.630890143066E-2,(((93[&rate=5.67986123624093E-4]:8.664325306673E-2,84[&rate=5.67986123624093E-4]:7.294462292972E-2)[&rate=5.67986123624093E-4]:5.638835376433E-3,86[&rate=5.67986123624093E-4]:7.858345830615E-2)[&rate=5.67986123624093E-4]:7.288812402962E-3,(83[&rate=5.67986123624093E-4]:6.681626868963E-2,85[&rate=5.67986123624093E-4]:6.681626868963E-2)[&rate=5.67986123624093E-4]:1.905600201948E-2)[&rate=5.67986123624093E-4]:6.337363360717E-2)[&rate=5.67986123624093E-4]:1.881584034029E-1,(88[&rate=5.67986123624093E-4]:1.518378801762E-1,89[&rate=5.67986123624093E-4]:1.655365103132E-1)[&rate=5.67986123624093E-4]:1.85566427543E-1)[&rate=5.67986123624093E-4]:7.775755190787E-1,3[&rate=5.67986123624093E-4]:5.752537994007E-1)[&rate=5.67986123624093E-4]:4.708442579352E-1)[&rate=5.67986123624093E-4]:3.148687393358E-1)[&rate=5.67986123624093E-4]:7.108624413408E-1)[&rate=5.67986123624093E-4]:4.925021789016E-1,(((40[&rate=5.67986123624093E-4]:4.417958259304E-1,(((((22[&rate=5.67986123624093E-4]:2.375863826426E-1,27[&rate=5.67986123624093E-4]:2.54024738807E-1)[&rate=5.67986123624093E-4]:4.47149762121E-1,((7[&rate=5.67986123624093E-4]:2.869793552784E-1,8[&rate=5.67986123624093E-4]:2.869793552784E-1)[&rate=5.67986123624093E-4]:2.583417819445E-1,26[&rate=5.67986123624093E-4]:6.521704522915E-1)[&rate=5.67986123624093E-4]:4.352459658186E-2)[&rate=5.67986123624093E-4]:2.290949304576E-2,31[&rate=5.67986123624093E-4]:7.624401583575E-1)[&rate=5.67986123624093E-4]:1.11986337899E-1,2[&rate=5.67986123624093E-4]:6.470292359824E-1)[&rate=5.67986123624093E-4]:1.596357351075E0,16[&rate=5.67986123624093E-4]:2.372153710345E0)[&rate=5.67986123624093E-4]:1.551350417022E-1)[&rate=5.67986123624093E-4]:8.514498838532E-2,146[&rate=5.67986123624093E-4]:6.471593935506E-1)[&rate=5.67986123624093E-4]:4.613593563332E-2,(147[&rate=5.67986123624093E-4]:6.200057916512E-1,(97[&rate=5.67986123624093E-4]:3.227934383526E-1,39[&rate=5.67986123624093E-4]:3.938316897188E-1)[&rate=5.67986123624093E-4]:1.687970527521E-1)[&rate=5.67986123624093E-4]:1.044800747815E-2)[&rate=5.67986123624093E-4]:1.535078194374E-2)[&rate=5.67986123624093E-4]:5.209356823195E-1,(((100[&rate=5.67986123624093E-4]:2.973389008447E-1,94[&rate=5.67986123624093E-4]:2.973389008447E-1)[&rate=5.67986123624093E-4]:1.175291043505E-1,95[&rate=5.67986123624093E-4]:4.995674587472E-1)[&rate=5.67986123624093E-4]:1.248318251901E-1,(98[&rate=5.67986123624093E-4]:5.636421989439E-1,(96[&rate=5.67986123624093E-4]:3.718230624805E-1,99[&rate=5.67986123624093E-4]:4.073421881634E-1)[&rate=5.67986123624093E-4]:1.781579342778E-1)[&rate=5.67986123624093E-4]:4.982812324469E-2)[&rate=5.67986123624093E-4]:6.2430819257E-1)[&rate=5.67986123624093E-4]:1.49164222819E-2,38[&rate=5.67986123624093E-4]:1.055973625565E0)[&rate=5.67986123624093E-4]:2.276171738009E-1)[&rate=5.67986123624093E-4]:1.273715436487E-1,(((((57[&rate=5.67986123624093E-4]:2.382496912272E-1,(54[&rate=5.67986123624093E-4]:1.839206701597E-1,(37[&rate=5.67986123624093E-4]:2.534771900036E-1,58[&rate=5.67986123624093E-4]:2.343515069435E-1)[&rate=5.67986123624093E-4]:6.946212396565E-3)[&rate=5.67986123624093E-4]:1.334541451013E-2)[&rate=5.67986123624093E-4]:1.419749347949E-1,(55[&rate=5.67986123624093E-4]:3.18321367537E-1,56[&rate=5.67986123624093E-4]:3.18321367537E-1)[&rate=5.67986123624093E-4]:5.097429673634E-2)[&rate=5.67986123624093E-4]:1.332085578599E-1,59[&rate=5.67986123624093E-4]:5.107009434449E-1)[&rate=5.67986123624093E-4]:2.499774416691E-1,68[&rate=5.67986123624093E-4]:7.114980572451E-1)[&rate=5.67986123624093E-4]:3.944617285722E-1,(((53[&rate=5.67986123624093E-4]:6.244820593201E-1,(((73[&rate=5.67986123624093E-4]:3.386927135196E-1,77[&rate=5.67986123624093E-4]:3.332132614649E-1)[&rate=5.67986123624093E-4]:2.887327535384E-2,((71[&rate=5.67986123624093E-4]:2.742050181425E-1,(79[&rate=5.67986123624093E-4]:2.991839006276E-1,((72[&rate=5.67986123624093E-4]:1.989871705894E-3,78[&rate=5.67986123624093E-4]:2.390767992521E-2)[&rate=5.67986123624093E-4]:2.574670467596E-1,82[&rate=5.67986123624093E-4]:2.895939047668E-1)[&rate=5.67986123624093E-4]:1.780917394282E-2)[&rate=5.67986123624093E-4]:2.4183777889E-3)[&rate=5.67986123624093E-4]:1.895772270039E-2,(80[&rate=5.67986123624093E-4]:2.122400546241E-2,81[&rate=5.67986123624093E-4]:2.122400546241E-2)[&rate=5.67986123624093E-4]:2.911168175722E-1)[&rate=5.67986123624093E-4]:5.910097345756E-3)[&rate=5.67986123624093E-4]:4.751979185029E-1,(75[&rate=5.67986123624093E-4]:3.618146977856E-1,((74[&rate=5.67986123624093E-4]:2.458141027679E-1,70[&rate=5.67986123624093E-4]:2.074579383844E-1)[&rate=5.67986123624093E-4]:2.844902931536E-2,76[&rate=5.67986123624093E-4]:2.742631320833E-1)[&rate=5.67986123624093E-4]:8.755156570236E-2)[&rate=5.67986123624093E-4]:4.809492095907E-1)[&rate=5.67986123624093E-4]:5.281812105558E-1)[&rate=5.67986123624093E-4]:7.095080003583E-2,(((133[&rate=5.67986123624093E-4]:4.029153172397E-1,(134[&rate=5.67986123624093E-4]:3.135914127628E-1,137[&rate=5.67986123624093E-4]:3.84824289475E-1)[&rate=5.67986123624093E-4]:5.918691817579E-2)[&rate=5.67986123624093E-4]:4.420167376538E-1,((29[&rate=5.67986123624093E-4]:8.719025959202E-1,(5[&rate=5.67986123624093E-4]:3.387124130127E-1,12[&rate=5.67986123624093E-4]:3.770685773961E-1)[&rate=5.67986123624093E-4]:3.879847034555E-1)[&rate=5.67986123624093E-4]:2.418869090983E-1,103[&rate=5.67986123624093E-4]:8.809127926897E-1)[&rate=5.67986123624093E-4]:8.544302211079E-1)[&rate=5.67986123624093E-4]:3.344830705058E-1,52[&rate=5.67986123624093E-4]:4.055323497424E-1)[&rate=5.67986123624093E-4]:2.980972309249E-1)[&rate=5.67986123624093E-4]:5.760416200018E-1,125[&rate=5.67986123624093E-4]:1.061091965696E0)[&rate=5.67986123624093E-4]:2.115344867876E-1)[&rate=5.67986123624093E-4]:2.503577484542E-1)[&rate=5.67986123624093E-4]:7.391807027569E-2)[&rate=5.67986123624093E-4]:2.789201781079E-2)[&rate=5.67986123624093E-4]:1.004897262368E-2)[&rate=5.67986123624093E-4]:3.7251889397E-2);
tree STATE_56340000 [&joint=-20964.748414515474,lnP=-20964.748414515474] = [&R] (((34[&rate=6.610030352245629E-4]:2.329763266531E-2,((((59[&rate=6.610030352245629E-4]:4.594215470929E-1,(58[&rate=6.610030352245629E-4]:3.985454591255E-1,(((55[&rate=6.610030352245629E-4]:1.965661669588E-1,37[&rate=6.610030352245629E-4]:2.430142543906E-1)[&rate=6.610030352245629E-4]:1.592795680454E-1,57[&rate=6.610030352245629E-4]:3.667746967529E-1)[&rate=6.610030352245629E-4]:1.061134396863E-2,(56[&rate=6.610030352245629E-4]:2.637798498292E-1,54[&rate=6.610030352245629E-4]:2.337252050206E-1)[&rate=6.610030352245629E-4]:1.026772291436E-1)[&rate=6.610030352245629E-4]:4.765975780962E-3)[&rate=6.610030352245629E-4]:8.000177102753E-2)[&rate=6.610030352245629E-4]:2.68568792269E-1,68[&rate=6.610030352245629E-4]:6.78810011493E-1)[&rate=6.610030352245629E-4]:2.885781127829E-1,((((134[&rate=6.610030352245629E-4]:5.920974450494E-1,(133[&rate=6.610030352245629E-4]:5.753351575961E-1,137[&rate=6.610030352245629E-4]:6.164310480071E-1)[&rate=6.610030352245629E-4]:4.689927375455E-2)[&rate=6.610030352245629E-4]:7.817666178145E-1,53[&rate=6.610030352245629E-4]:6.219215521969E-1)[&rate=6.610030352245629E-4]:7.68157229298E-2,((52[&rate=6.610030352245629E-4]:5.204245703378E-1,((29[&rate=6.610030352245629E-4]:3.959473920502E-1,(5[&rate=6.610030352245629E-4]:4.822566371987E-2,12[&rate=6.610030352245629E-4]:8.658182810332E-2)[&rate=6.610030352245629E-4]:2.025162488783E-1)[&rate=6.610030352245629E-4]:2.206686527514E-1,103[&rate=6.610030352245629E-4]:3.837393324728E-1)[&rate=6.610030352245629E-4]:1.800978972426E0)[&rate=6.610030352245629E-4]:1.697299160474E-1,((((80[&rate=6.610030352245629E-4]:1.526042252973E-1,81[&rate=6.610030352245629E-4]:1.526042252973E-1)[&rate=6.610030352245629E-4]:3.192897076842E-1,(((82[&rate=6.610030352245629E-4]:4.511132527661E-2,71[&rate=6.610030352245629E-4]:9.494886920511E-3)[&rate=6.610030352245629E-4]:3.500820346728E-1,79[&rate=6.610030352245629E-4]:3.869741818673E-1)[&rate=6.610030352245629E-4]:3.401957315269E-2,(72[&rate=6.610030352245629E-4]:5.526108870807E-3,78[&rate=6.610030352245629E-4]:2.744391709012E-2)[&rate=6.610030352245629E-4]:3.935498379299E-1)[&rate=6.610030352245629E-4]:5.911935604384E-2)[&rate=6.610030352245629E-4]:5.747409341474E-2,(73[&rate=6.610030352245629E-4]:5.178114997236E-1,77[&rate=6.610030352245629E-4]:5.123320476689E-1)[&rate=6.610030352245629E-4]:6.087159516574E-2)[&rate=6.610030352245629E-4]:7.525713361878E-2,(75[&rate=6.610030352245629E-4]:5.277339731765E-1,((74[&rate=6.610030352245629E-4]:4.048969566723E-1,70[&rate=6.610030352245629E-4]:3.665407922888E-1)[&rate=6.610030352245629E-4]:2.511143574186E-2,76[&rate=6.610030352245629E-4]:4.300083924141E-1)[&rate=6.610030352245629E-4]:9.772558076232E-2)[&rate=6.610030352245629E-4]:1.262062553317E-1)[&rate=6.610030352245629E-4]:7.744805951778E-1)[&rate=6.610030352245629E-4]:1.677951005288E-2)[&rate=6.610030352245629E-4]:3.526592738046E-1,125[&rate=6.610030352245629E-4]:8.410140352701E-1)[&rate=6.610030352245629E-4]:2.930407556726E-1)[&rate=6.610030352245629E-4]:3.380590828957E-1,(((((((((49[&rate=6.610030352245629E-4]:2.707143173594E-1,50[&rate=6.610030352245629E-4]:2.707143173594E-1)[&rate=6.610030352245629E-4]:2.381655596808E-1,(51[&rate=6.610030352245629E-4]:5.012465182046E-1,(47[&rate=6.610030352245629E-4]:3.413216486982E-1,44[&rate=6.610030352245629E-4]:3.358571678239E-1)[&rate=6.610030352245629E-4]:1.872472738779E-1)[&rate=6.610030352245629E-4]:1.30978397098E-2)[&rate=6.610030352245629E-4]:2.317093283197E-2,((46[&rate=6.610030352245629E-4]:4.416868656685E-1,43[&rate=6.610030352245629E-4]:4.416868656685E-1)[&rate=6.610030352245629E-4]:3.35052181221E-2,(42[&rate=6.610030352245629E-4]:3.168645298081E-1,(41[&rate=6.610030352245629E-4]:2.914443704158E-1,48[&rate=6.610030352245629E-4]:3.351602174103E-1)[&rate=6.610030352245629E-4]:1.995567851803E-2)[&rate=6.610030352245629E-4]:1.091472261138E-1)[&rate=6.610030352245629E-4]:8.964561132723E-2)[&rate=6.610030352245629E-4]:3.549226833164E-2,45[&rate=6.610030352245629E-4]:5.921332421381E-1)[&rate=6.610030352245629E-4]:2.218017949667E-1,(((((62[&rate=6.610030352245629E-4]:2.968010513396E-1,(65[&rate=6.610030352245629E-4]:5.954210194773E-2,(60[&rate=6.610030352245629E-4]:1.265804472537E-2,64[&rate=6.610030352245629E-4]:1.633429762321E-1)[&rate=6.610030352245629E-4]:4.688405722236E-2)[&rate=6.610030352245629E-4]:4.547812747408E-2)[&rate=6.610030352245629E-4]:4.511401978195E-1,(61[&rate=6.610030352245629E-4]:1.605809311369E-1,63[&rate=6.610030352245629E-4]:1.194850407258E-1)[&rate=6.610030352245629E-4]:5.873603180221E-1)[&rate=6.610030352245629E-4]:4.460399841265E-1,128[&rate=6.610030352245629E-4]:1.054255205888E0)[&rate=6.610030352245629E-4]:1.233612459924E-1,(((132[&rate=6.610030352245629E-4]:1.978095931155E-1,(130[&rate=6.610030352245629E-4]:1.089869932844E-1,131[&rate=6.610030352245629E-4]:1.117267193117E-1)[&rate=6.610030352245629E-4]:8.608287380376E-2)[&rate=6.610030352245629E-4]:4.63967112626E-2,129[&rate=6.610030352245629E-4]:2.414665783507E-1)[&rate=6.610030352245629E-4]:2.183896180163E-1,(69[&rate=6.610030352245629E-4]:3.883014870471E-1,118[&rate=6.610030352245629E-4]:3.773425829374E-1)[&rate=6.610030352245629E-4]:2.194999147995E-1)[&rate=6.610030352245629E-4]:7.204999815409E-1)[&rate=6.610030352245629E-4]:1.328603854751E-1,(127[&rate=6.610030352245629E-4]:1.487212021982E0,121[&rate=6.610030352245629E-4]:1.046116131571E0)[&rate=6.610030352245629E-4]:8.616209797574E-1)[&rate=6.610030352245629E-4]:2.768544120405E-1)[&rate=6.610030352245629E-4]:2.00684892111E-2,35[&rate=6.610030352245629E-4]:7.863261531954E-2)[&rate=6.610030352245629E-4]:5.659124315732E-2,36[&rate=6.610030352245629E-4]:1.817992009426E-1)[&rate=6.610030352245629E-4]:3.100787742485E-1,(38[&rate=6.610030352245629E-4]:6.420193655251E-1,((40[&rate=6.610030352245629E-4]:5.392207908553E-1,(((16[&rate=6.610030352245629E-4]:2.379543058541E0,(((26[&rate=6.610030352245629E-4]:4.916994388568E-1,(7[&rate=6.610030352245629E-4]:1.917930714645E-1,8[&rate=6.610030352245629E-4]:1.917930714645E-1)[&rate=6.610030352245629E-4]:1.930570523238E-1)[&rate=6.610030352245629E-4]:1.275997329769E-1,((22[&rate=6.610030352245629E-4]:2.809048075934E-1,27[&rate=6.610030352245629E-4]:2.973431637578E-1)[&rate=6.610030352245629E-4]:2.32808707315E-1,31[&rate=6.610030352245629E-4]:5.685080354564E-1)[&rate=6.610030352245629E-4]:9.462675281571E-2)[&rate=6.610030352245629E-4]:1.290940781428E-1,2[&rate=6.610030352245629E-4]:5.648316061409E-1)[&rate=6.610030352245629E-4]:1.685944329112E0)[&rate=6.610030352245629E-4]:2.216854194626E-1,(((100[&rate=6.610030352245629E-4]:2.341942038779E-1,94[&rate=6.610030352245629E-4]:2.341942038779E-1)[&rate=6.610030352245629E-4]:1.743237651116E-1,95[&rate=6.610030352245629E-4]:4.932174225415E-1)[&rate=6.610030352245629E-4]:1.26778975562E-1,(98[&rate=6.610030352245629E-4]:5.904354890835E-1,(96[&rate=6.610030352245629E-4]:4.47579068695E-1,99[&rate=6.610030352245629E-4]:4.830981943779E-1)[&rate=6.610030352245629E-4]:1.291952182028E-1)[&rate=6.610030352245629E-4]:1.863194727124E-2)[&rate=6.610030352245629E-4]:3.508341607772E-2)[&rate=6.610030352245629E-4]:1.280638277409E-2,((146[&rate=6.610030352245629E-4]:6.022663110819E-1,(39[&rate=6.610030352245629E-4]:4.238466021575E-1,97[&rate=6.610030352245629E-4]:3.528083507913E-1)[&rate=6.610030352245629E-4]:5.820112968948E-2)[&rate=6.610030352245629E-4]:6.224306209157E-5,147[&rate=6.610030352245629E-4]:5.394870240894E-1)[&rate=6.610030352245629E-4]:4.643195975123E-2)[&rate=6.610030352245629E-4]:1.067885619504E-2)[&rate=6.610030352245629E-4]:5.757981779762E-2,(101[&rate=6.610030352245629E-4]:5.438338182378E-1,((((88[&rate=6.610030352245629E-4]:2.581381758407E-2,89[&rate=6.610030352245629E-4]:3.951244772108E-2)[&rate=6.610030352245629E-4]:7.436756621238E-1,(((83[&rate=6.610030352245629E-4]:1.043195483507E-1,((86[&rate=6.610030352245629E-4]:5.576712422775E-2,85[&rate=6.610030352245629E-4]:5.576712422775E-2)[&rate=6.610030352245629E-4]:4.616900699243E-2,(93[&rate=6.610030352245629E-4]:9.18663198245E-2,84[&rate=6.610030352245629E-4]:7.816768968748E-2)[&rate=6.610030352245629E-4]:2.37684415327E-2)[&rate=6.610030352245629E-4]:2.383417130549E-3)[&rate=6.610030352245629E-4]:1.887315451231E-1,(92[&rate=6.610030352245629E-4]:8.69198137201E-2,(91[&rate=6.610030352245629E-4]:2.554460792532E-2,90[&rate=6.610030352245629E-4]:2.554460792532E-2)[&rate=6.610030352245629E-4]:6.137520579477E-2)[&rate=6.610030352245629E-4]:2.198299098908E-1)[&rate=6.610030352245629E-4]:1.709120374267E-2,87[&rate=6.610030352245629E-4]:3.101422972165E-1)[&rate=6.610030352245629E-4]:4.593471824914E-1)[&rate=6.610030352245629E-4]:4.059434505798E-1,(3[&rate=6.610030352245629E-4]:5.941574035742E-1,((6[&rate=6.610030352245629E-4]:5.847746889451E-1,18[&rate=6.610030352245629E-4]:6.477883875752E-1)[&rate=6.610030352245629E-4]:2.132360707192E-2,(10[&rate=6.610030352245629E-4]:2.495949915181E-1,15[&rate=6.610030352245629E-4]:2.879511559016E-1)[&rate=6.610030352245629E-4]:3.729416606633E-1)[&rate=6.610030352245629E-4]:4.011390207764E-2)[&rate=6.610030352245629E-4]:4.154949931633E-2)[&rate=6.610030352245629E-4]:5.208741761812E-1,((((((20[&rate=6.610030352245629E-4]:3.236120307538E-1,25[&rate=6.610030352245629E-4]:3.427901129455E-1)[&rate=6.610030352245629E-4]:5.030106848936E-2,23[&rate=6.610030352245629E-4]:3.821322773252E-1)[&rate=6.610030352245629E-4]:9.258899916811E-2,(140[&rate=6.610030352245629E-4]:2.793183589915E-1,11[&rate=6.610030352245629E-4]:2.984964411832E-1)[&rate=6.610030352245629E-4]:9.129332846088E-2)[&rate=6.610030352245629E-4]:6.153777538779E-1,(24[&rate=6.610030352245629E-4]:9.920895860115E-1,(1[&rate=6.610030352245629E-4]:7.633843116259E-2,(21[&rate=6.610030352245629E-4]:6.699985888482E-1,28[&rate=6.610030352245629E-4]:6.946561230946E-1)[&rate=6.610030352245629E-4]:1.679836779309E-1)[&rate=6.610030352245629E-4]:1.349292370406E-1)[&rate=6.610030352245629E-4]:1.089683484695E-1)[&rate=6.610030352245629E-4]:8.257573733056E-2,102[&rate=6.610030352245629E-4]:2.198983619513E-2)[&rate=6.610030352245629E-4]:4.852616133156E-2,(((((148[&rate=6.610030352245629E-4]:2.596634850358E-1,143[&rate=6.610030352245629E-4]:2.569237590084E-1)[&rate=6.610030352245629E-4]:2.699868705418E-1,((106[&rate=6.610030352245629E-4]:3.132236155712E-1,(139[&rate=6.610030352245629E-4]:4.824351173933E-1,111[&rate=6.610030352245629E-4]:3.070926516399E-1)[&rate=6.610030352245629E-4]:2.256932009565E-2)[&rate=6.610030352245629E-4]:2.273886841039E-1,116[&rate=6.610030352245629E-4]:4.803383270723E-1)[&rate=6.610030352245629E-4]:1.095586412166E-2)[&rate=6.610030352245629E-4]:1.032187798176E-1,(((((114[&rate=6.610030352245629E-4]:5.384343732842E-2,104[&rate=6.610030352245629E-4]:1.141174099312E-1)[&rate=6.610030352245629E-4]:9.812276911112E-2,(108[&rate=6.610030352245629E-4]:1.410830644568E-1,107[&rate=6.610030352245629E-4]:1.438227904842E-1)[&rate=6.610030352245629E-4]:6.841738855814E-2)[&rate=6.610030352245629E-4]:2.661655449078E-1,109[&rate=6.610030352245629E-4]:4.975838061418E-1)[&rate=6.610030352245629E-4]:7.543931042808E-2,115[&rate=6.610030352245629E-4]:4.935710617754E-1)[&rate=6.610030352245629E-4]:3.851010201784E-2,(13[&rate=6.610030352245629E-4]:2.2927511556E-1,19[&rate=6.610030352245629E-4]:2.676312799437E-1)[&rate=6.610030352245629E-4]:3.849978290551E-1)[&rate=6.610030352245629E-4]:6.243180721826E-2)[&rate=6.610030352245629E-4]:1.657428533693E-1,(((9[&rate=6.610030352245629E-4]:5.297169342497E-1,((30[&rate=6.610030352245629E-4]:1.960810353152E-1,4[&rate=6.610030352245629E-4]:2.347829558922E-2)[&rate=6.610030352245629E-4]:4.463886298299E-1,117[&rate=6.610030352245629E-4]:5.301408980219E-1)[&rate=6.610030352245629E-4]:1.053494033748E-2)[&rate=6.610030352245629E-4]:2.617670936343E-3,(112[&rate=6.610030352245629E-4]:5.024478034299E-1,(17[&rate=6.610030352245629E-4]:2.385549217581E-1,14[&rate=6.610030352245629E-4]:2.001987573744E-1)[&rate=6.610030352245629E-4]:3.022490460555E-1)[&rate=6.610030352245629E-4]:3.810597983825E-2)[&rate=6.610030352245629E-4]:2.009065012507E-1,((110[&rate=6.610030352245629E-4]:5.860557520016E-1,105[&rate=6.610030352245629E-4]:5.641379437825E-1)[&rate=6.610030352245629E-4]:6.734843849054E-2,113[&rate=6.610030352245629E-4]:6.588836425468E-1)[&rate=6.610030352245629E-4]:8.257664197197E-2)[&rate=6.610030352245629E-4]:1.009873206839E-1)[&rate=6.610030352245629E-4]:1.19175894517E-1,(142[&rate=6.610030352245629E-4]:5.673304857674E-1,(144[&rate=6.610030352245629E-4]:4.833454189641E-1,(145[&rate=6.610030352245629E-4]:4.448735465828E-1,141[&rate=6.610030352245629E-4]:4.421338205552E-1)[&rate=6.610030352245629E-4]:4.395132443629E-2)[&rate=6.610030352245629E-4]:7.85056147483E-2)[&rate=6.610030352245629E-4]:5.668957536785E-1)[&rate=6.610030352245629E-4]:1.828651005466E-1)[&rate=6.610030352245629E-4]:8.880480757242E-2)[&rate=6.610030352245629E-4]:3.899924651937E-1)[&rate=6.610030352245629E-4]:1.026130949409E0)[&rate=6.610030352245629E-4]:1.135247678012E-1)[&rate=6.610030352245629E-4]:4.056487137157E-1)[&rate=6.610030352245629E-4]:2.243734318779E-1,((67[&rate=6.610030352245629E-4]:3.939286337844E-1,(122[&rate=6.610030352245629E-4]:3.244570020276E-1,(124[&rate=6.610030352245629E-4]:4.395341311239E-2,123[&rate=6.610030352245629E-4]:4.668565354952E-2)[&rate=6.610030352245629E-4]:2.777713484781E-1)[&rate=6.610030352245629E-4]:5.707441820974E-1)[&rate=6.610030352245629E-4]:6.5740805014E-2,(66[&rate=6.610030352245629E-4]:4.083488756505E-1,(126[&rate=6.610030352245629E-4]:9.284416888427E-1,((135[&rate=6.610030352245629E-4]:5.241228690393E-1,(138[&rate=6.610030352245629E-4]:2.360270699333E-1,136[&rate=6.610030352245629E-4]:1.045202206181E-1)[&rate=6.610030352245629E-4]:4.88095799106E-1)[&rate=6.610030352245629E-4]:2.047910193768E-1,(119[&rate=6.610030352245629E-4]:1.050511034374E0,120[&rate=6.610030352245629E-4]:9.546206234147E-1)[&rate=6.610030352245629E-4]:2.634805952191E-2)[&rate=6.610030352245629E-4]:6.37285117591E-1)[&rate=6.610030352245629E-4]:7.270813764928E-1)[&rate=6.610030352245629E-4]:5.132056314791E-2)[&rate=6.610030352245629E-4]:2.100066258048E-1)[&rate=6.610030352245629E-4]:8.805050479611E-2)[&rate=6.610030352245629E-4]:1.285847618961E-1)[&rate=6.610030352245629E-4]:6.011101813277E-4,32[&rate=6.610030352245629E-4]:1.980934627551E-3)[&rate=6.610030352245629E-4]:1.804456905965E-1,33[&rate=6.610030352245629E-4]:1.879060772787E-1);
tree STATE_56430000 [&joint=-20957.930789493006,lnP=-20957.930789493006] = [&R] ((((((121[&rate=5.954367481833256E-4]:2.260390713583E0,(((36[&rate=5.954367481833256E-4]:4.240247692931E-3,127[&rate=5.954367481833256E-4]:2.524788192898E0)[&rate=5.954367481833256E-4]:6.722229423869E-2,((45[&rate=5.954367481833256E-4]:6.331336928327E-1,(51[&rate=5.954367481833256E-4]:5.186384889443E-1,((47[&rate=5.954367481833256E-4]:1.830091326712E-1,44[&rate=5.954367481833256E-4]:1.775446517969E-1)[&rate=5.954367481833256E-4]:3.564174852323E-1,((49[&rate=5.954367481833256E-4]:3.363150184054E-1,50[&rate=5.954367481833256E-4]:3.363150184054E-1)[&rate=5.954367481833256E-4]:1.679295021788E-1,((42[&rate=5.954367481833256E-4]:1.945029273583E-1,(48[&rate=5.954367481833256E-4]:2.112102287558E-1,41[&rate=5.954367481833256E-4]:1.674943817614E-1)[&rate=5.954367481833256E-4]:2.154406472268E-2)[&rate=5.954367481833256E-4]:1.254823671467E-1,(46[&rate=5.954367481833256E-4]:2.821520717423E-1,43[&rate=5.954367481833256E-4]:2.821520717423E-1)[&rate=5.954367481833256E-4]:8.701355063144E-2)[&rate=5.954367481833256E-4]:1.678657834562E-1)[&rate=5.954367481833256E-4]:2.395212073504E-3)[&rate=5.954367481833256E-4]:6.534275412272E-3)[&rate=5.954367481833256E-4]:9.536952082835E-2)[&rate=5.954367481833256E-4]:7.73869759392E-2,((128[&rate=5.954367481833256E-4]:1.314341175836E0,((69[&rate=5.954367481833256E-4]:8.101066631255E-1,118[&rate=5.954367481833256E-4]:7.991477590159E-1)[&rate=5.954367481833256E-4]:2.93240660699E-1,((131[&rate=5.954367481833256E-4]:3.590407609008E-2,130[&rate=5.954367481833256E-4]:3.316435006273E-2)[&rate=5.954367481833256E-4]:2.011011995412E-1,(129[&rate=5.954367481833256E-4]:9.528144154861E-2,132[&rate=5.954367481833256E-4]:9.802116757597E-2)[&rate=5.954367481833256E-4]:1.389841080553E-1)[&rate=5.954367481833256E-4]:7.21136568741E-1)[&rate=5.954367481833256E-4]:3.616787835183E-1)[&rate=5.954367481833256E-4]:2.296737476146E-2,(((62[&rate=5.954367481833256E-4]:3.979577609151E-1,60[&rate=5.954367481833256E-4]:2.061769389974E-1)[&rate=5.954367481833256E-4]:3.561412759033E-2,(64[&rate=5.954367481833256E-4]:3.633155678836E-1,65[&rate=5.954367481833256E-4]:2.126306363769E-1)[&rate=5.954367481833256E-4]:2.916043021079E-2)[&rate=5.954367481833256E-4]:3.456460136012E-1,(61[&rate=5.954367481833256E-4]:3.042844614679E-1,63[&rate=5.954367481833256E-4]:2.631885710569E-1)[&rate=5.954367481833256E-4]:4.749334406388E-1)[&rate=5.954367481833256E-4]:6.978166758879E-1)[&rate=5.954367481833256E-4]:1.46608330466E-1)[&rate=5.954367481833256E-4]:6.973744169031E-2)[&rate=5.954367481833256E-4]:9.113735665878E-2,35[&rate=5.954367481833256E-4]:1.160245561246E-1)[&rate=5.954367481833256E-4]:1.83387601979E-2)[&rate=5.954367481833256E-4]:2.929228601536E-1,(38[&rate=5.954367481833256E-4]:6.548472686199E-1,(((((((31[&rate=5.954367481833256E-4]:6.349374549331E-1,((7[&rate=5.954367481833256E-4]:1.651436203165E-1,8[&rate=5.954367481833256E-4]:1.651436203165E-1)[&rate=5.954367481833256E-4]:2.515485710653E-1,26[&rate=5.954367481833256E-4]:5.235415064503E-1)[&rate=5.954367481833256E-4]:6.75603320443E-2)[&rate=5.954367481833256E-4]:4.234721068743E-2,(22[&rate=5.954367481833256E-4]:4.704528889035E-1,27[&rate=5.954367481833256E-4]:4.868912450679E-1)[&rate=5.954367481833256E-4]:1.520372561689E-1)[&rate=5.954367481833256E-4]:1.358112977656E-1,2[&rate=5.954367481833256E-4]:5.85698703112E-1)[&rate=5.954367481833256E-4]:1.77990348953E0,146[&rate=5.954367481833256E-4]:5.290949690479E-1)[&rate=5.954367481833256E-4]:1.373460915863E-1,((16[&rate=5.954367481833256E-4]:2.526543952093E0,((97[&rate=5.954367481833256E-4]:3.045683450957E-1,(101[&rate=5.954367481833256E-4]:8.381720466455E-1,((((6[&rate=5.954367481833256E-4]:4.776372681912E-1,(10[&rate=5.954367481833256E-4]:2.398552318128E-1,15[&rate=5.954367481833256E-4]:2.782113961963E-1)[&rate=5.954367481833256E-4]:2.542203925428E-1)[&rate=5.954367481833256E-4]:1.913954718102E-1,18[&rate=5.954367481833256E-4]:7.320464386316E-1)[&rate=5.954367481833256E-4]:4.901740147279E-1,(((((85[&rate=5.954367481833256E-4]:7.778204371015E-2,(86[&rate=5.954367481833256E-4]:5.258436323838E-2,83[&rate=5.954367481833256E-4]:5.258436323838E-2)[&rate=5.954367481833256E-4]:2.519768047177E-2)[&rate=5.954367481833256E-4]:1.248692293416E-1,87[&rate=5.954367481833256E-4]:2.026512730518E-1)[&rate=5.954367481833256E-4]:1.919467928392E-3,((92[&rate=5.954367481833256E-4]:4.513215972049E-2,(91[&rate=5.954367481833256E-4]:3.267955237741E-2,90[&rate=5.954367481833256E-4]:3.267955237741E-2)[&rate=5.954367481833256E-4]:1.245260734307E-2)[&rate=5.954367481833256E-4]:6.891507443152E-2,(84[&rate=5.954367481833256E-4]:2.393340761814E-2,93[&rate=5.954367481833256E-4]:3.763203775516E-2)[&rate=5.954367481833256E-4]:7.641519639685E-2)[&rate=5.954367481833256E-4]:1.042221369652E-1)[&rate=5.954367481833256E-4]:1.138022156938E-1,(88[&rate=5.954367481833256E-4]:8.422410391659E-2,89[&rate=5.954367481833256E-4]:9.79227340536E-2)[&rate=5.954367481833256E-4]:2.341488527574E-1)[&rate=5.954367481833256E-4]:8.777581612936E-1,3[&rate=5.954367481833256E-4]:6.564050905704E-1)[&rate=5.954367481833256E-4]:4.507468696384E-1)[&rate=5.954367481833256E-4]:2.821451405653E-1,(((142[&rate=5.954367481833256E-4]:4.677769869707E-1,((141[&rate=5.954367481833256E-4]:2.286959437135E-1,144[&rate=5.954367481833256E-4]:2.259562176861E-1)[&rate=5.954367481833256E-4]:1.354478582782E-2,145[&rate=5.954367481833256E-4]:2.449804555689E-1)[&rate=5.954367481833256E-4]:2.227965314018E-1)[&rate=5.954367481833256E-4]:1.062577767103E0,(((((139[&rate=5.954367481833256E-4]:5.722408789944E-1,(106[&rate=5.954367481833256E-4]:1.367307334262E-1,111[&rate=5.954367481833256E-4]:1.531690895906E-1)[&rate=5.954367481833256E-4]:2.437293236505E-1)[&rate=5.954367481833256E-4]:1.649667153405E-1,116[&rate=5.954367481833256E-4]:4.851527998143E-1)[&rate=5.954367481833256E-4]:3.775252880125E-1,(148[&rate=5.954367481833256E-4]:4.021816730198E-1,143[&rate=5.954367481833256E-4]:3.994419469924E-1)[&rate=5.954367481833256E-4]:4.988525791908E-1)[&rate=5.954367481833256E-4]:3.059245341033E-2,((13[&rate=5.954367481833256E-4]:4.507917235051E-1,19[&rate=5.954367481833256E-4]:4.891478878888E-1)[&rate=5.954367481833256E-4]:4.400431501281E-1,(115[&rate=5.954367481833256E-4]:5.514873123346E-1,(((108[&rate=5.954367481833256E-4]:3.491320001069E-1,107[&rate=5.954367481833256E-4]:3.518717261343E-1)[&rate=5.954367481833256E-4]:1.191008227767E-2,(114[&rate=5.954367481833256E-4]:4.247566035715E-2,104[&rate=5.954367481833256E-4]:1.027496329599E-1)[&rate=5.954367481833256E-4]:2.61032175452E-1)[&rate=5.954367481833256E-4]:2.475920197582E-2,109[&rate=5.954367481833256E-4]:4.077190925795E-1)[&rate=5.954367481833256E-4]:2.232202745496E-1)[&rate=5.954367481833256E-4]:2.571557804767E-1)[&rate=5.954367481833256E-4]:8.462744842585E-2)[&rate=5.954367481833256E-4]:3.771748761479E-2,((((117[&rate=5.954367481833256E-4]:3.210025734166E-1,112[&rate=5.954367481833256E-4]:3.18262847389E-1)[&rate=5.954367481833256E-4]:2.827550756596E-1,(30[&rate=5.954367481833256E-4]:1.891327737739E-1,4[&rate=5.954367481833256E-4]:1.653003404786E-2)[&rate=5.954367481833256E-4]:5.269536424256E-1)[&rate=5.954367481833256E-4]:3.332488597172E-2,(9[&rate=5.954367481833256E-4]:6.217752532205E-1,113[&rate=5.954367481833256E-4]:6.299944313025E-1)[&rate=5.954367481833256E-4]:4.348377717842E-3)[&rate=5.954367481833256E-4]:3.131282914281E-2,((17[&rate=5.954367481833256E-4]:4.210209877589E-1,14[&rate=5.954367481833256E-4]:3.826648233752E-1)[&rate=5.954367481833256E-4]:2.764331287297E-1,(110[&rate=5.954367481833256E-4]:5.888239604397E-1,105[&rate=5.954367481833256E-4]:5.669061522206E-1)[&rate=5.954367481833256E-4]:6.479453961053E-2)[&rate=5.954367481833256E-4]:6.557686058262E-3)[&rate=5.954367481833256E-4]:3.475241715106E-1)[&rate=5.954367481833256E-4]:3.445722046741E-1)[&rate=5.954367481833256E-4]:6.548193736977E-2,(((23[&rate=5.954367481833256E-4]:3.874539718011E-1,(20[&rate=5.954367481833256E-4]:2.412941239822E-1,25[&rate=5.954367481833256E-4]:2.60472206174E-1)[&rate=5.954367481833256E-4]:1.379406697368E-1)[&rate=5.954367481833256E-4]:2.79716564897E-1,(11[&rate=5.954367481833256E-4]:3.308194119571E-1,140[&rate=5.954367481833256E-4]:3.116413297654E-1)[&rate=5.954367481833256E-4]:2.514196178918E-1)[&rate=5.954367481833256E-4]:7.231816322298E-1,(102[&rate=5.954367481833256E-4]:8.12179621546E-2,(24[&rate=5.954367481833256E-4]:9.918736184745E-1,((21[&rate=5.954367481833256E-4]:6.727729928857E-1,28[&rate=5.954367481833256E-4]:6.974305271321E-1)[&rate=5.954367481833256E-4]:1.587935418299E-1,1[&rate=5.954367481833256E-4]:6.992269909914E-2)[&rate=5.954367481833256E-4]:1.411290015672E-1)[&rate=5.954367481833256E-4]:2.509881792964E-1)[&rate=5.954367481833256E-4]:1.584492752666E-1)[&rate=5.954367481833256E-4]:1.095941115569E-1)[&rate=5.954367481833256E-4]:4.277547782344E-2)[&rate=5.954367481833256E-4]:4.516146718989E-1)[&rate=5.954367481833256E-4]:5.105987088101E-1)[&rate=5.954367481833256E-4]:3.683675925866E-2,39[&rate=5.954367481833256E-4]:4.124433557205E-1)[&rate=5.954367481833256E-4]:2.860767025527E-2)[&rate=5.954367481833256E-4]:7.012143231169E-2,147[&rate=5.954367481833256E-4]:5.685495074678E-1)[&rate=5.954367481833256E-4]:3.505002311177E-2)[&rate=5.954367481833256E-4]:3.797245070345E-3,40[&rate=5.954367481833256E-4]:5.500197264696E-1)[&rate=5.954367481833256E-4]:2.18857349005E-2,(((99[&rate=5.954367481833256E-4]:5.069771257316E-1,96[&rate=5.954367481833256E-4]:4.714580000487E-1)[&rate=5.954367481833256E-4]:9.653941258372E-2,((100[&rate=5.954367481833256E-4]:1.958637688869E-1,94[&rate=5.954367481833256E-4]:1.958637688869E-1)[&rate=5.954367481833256E-4]:1.049792187049E-1,95[&rate=5.954367481833256E-4]:3.855424411439E-1)[&rate=5.954367481833256E-4]:2.070451354229E-1)[&rate=5.954367481833256E-4]:7.491209014112E-2,98[&rate=5.954367481833256E-4]:6.565707049592E-1)[&rate=5.954367481833256E-4]:4.37500569572E-2)[&rate=5.954367481833256E-4]:1.512478181789E-1)[&rate=5.954367481833256E-4]:3.748043543717E-1)[&rate=5.954367481833256E-4]:2.356997321574E-1,((((57[&rate=5.954367481833256E-4]:3.717264795818E-1,((56[&rate=5.954367481833256E-4]:2.883426986066E-1,55[&rate=5.954367481833256E-4]:2.883426986066E-1)[&rate=5.954367481833256E-4]:3.255465100439E-2,((37[&rate=5.954367481833256E-4]:6.103641480262E-2,59[&rate=5.954367481833256E-4]:2.27850486824E-2)[&rate=5.954367481833256E-4]:3.044390791535E-1,(58[&rate=5.954367481833256E-4]:2.735643986444E-1,54[&rate=5.954367481833256E-4]:2.161873494641E-1)[&rate=5.954367481833256E-4]:7.278541225159E-2)[&rate=5.954367481833256E-4]:1.869943086708E-3)[&rate=5.954367481833256E-4]:3.990016822205E-2)[&rate=5.954367481833256E-4]:3.263050730032E-1,68[&rate=5.954367481833256E-4]:6.461189842789E-1)[&rate=5.954367481833256E-4]:2.634864681907E-1,(((52[&rate=5.954367481833256E-4]:3.179349683092E-1,((29[&rate=5.954367481833256E-4]:5.475241058498E-1,(5[&rate=5.954367481833256E-4]:1.773071105032E-1,12[&rate=5.954367481833256E-4]:2.156632748866E-1)[&rate=5.954367481833256E-4]:2.250115158946E-1)[&rate=5.954367481833256E-4]:2.117900767297E-1,103[&rate=5.954367481833256E-4]:5.264374702507E-1)[&rate=5.954367481833256E-4]:1.455791232619E0)[&rate=5.954367481833256E-4]:3.30972353999E-1,((134[&rate=5.954367481833256E-4]:2.246227004436E-1,(133[&rate=5.954367481833256E-4]:2.30582591852E-1,137[&rate=5.954367481833256E-4]:2.71678482263E-1)[&rate=5.954367481833256E-4]:2.417709489279E-2)[&rate=5.954367481833256E-4]:1.079689997317E0,(53[&rate=5.954367481833256E-4]:4.455494003526E-1,(((((80[&rate=5.954367481833256E-4]:3.70731996395E-2,81[&rate=5.954367481833256E-4]:3.70731996395E-2)[&rate=5.954367481833256E-4]:2.067683131498E-1,73[&rate=5.954367481833256E-4]:2.931565812824E-1)[&rate=5.954367481833256E-4]:1.119466632718E-1,(82[&rate=5.954367481833256E-4]:3.477902070052E-1,((79[&rate=5.954367481833256E-4]:9.435415672243E-2,71[&rate=5.954367481833256E-4]:6.69568964484E-2)[&rate=5.954367481833256E-4]:4.188397095652E-2,(72[&rate=5.954367481833256E-4]:1.49412167308E-2,78[&rate=5.954367481833256E-4]:3.685902495012E-2)[&rate=5.954367481833256E-4]:9.937910272883E-2)[&rate=5.954367481833256E-4]:2.033329012442E-1)[&rate=5.954367481833256E-4]:2.443632522021E-2)[&rate=5.954367481833256E-4]:1.242516570512E-1,77[&rate=5.954367481833256E-4]:5.238754495507E-1)[&rate=5.954367481833256E-4]:1.488453447992E-1,(75[&rate=5.954367481833256E-4]:5.24739312973E-1,(70[&rate=5.954367481833256E-4]:3.700082774322E-1,(74[&rate=5.954367481833256E-4]:3.035676690378E-1,76[&rate=5.954367481833256E-4]:3.035676690378E-1)[&rate=5.954367481833256E-4]:1.047967727779E-1)[&rate=5.954367481833256E-4]:1.163748711573E-1)[&rate=5.954367481833256E-4]:1.534609334316E-1)[&rate=5.954367481833256E-4]:5.138122125601E-1)[&rate=5.954367481833256E-4]:1.068207867412E-1)[&rate=5.954367481833256E-4]:8.834041390307E-2)[&rate=5.954367481833256E-4]:4.8330021291E-1,125[&rate=5.954367481833256E-4]:9.136283002456E-1)[&rate=5.954367481833256E-4]:1.626438188907E-1)[&rate=5.954367481833256E-4]:2.088693520318E-1,((66[&rate=5.954367481833256E-4]:1.517802988152E-1,(((135[&rate=5.954367481833256E-4]:4.182519281517E-1,(138[&rate=5.954367481833256E-4]:1.729682236227E-1,136[&rate=5.954367481833256E-4]:4.146137430749E-2)[&rate=5.954367481833256E-4]:4.45283704529E-1)[&rate=5.954367481833256E-4]:6.242250053446E-1,(120[&rate=5.954367481833256E-4]:1.04308274841E0,119[&rate=5.954367481833256E-4]:1.138973159369E0)[&rate=5.954367481833256E-4]:2.514489796064E-1)[&rate=5.954367481833256E-4]:4.026199424041E-1,126[&rate=5.954367481833256E-4]:1.007339558736E0)[&rate=5.954367481833256E-4]:3.916149297642E-1)[&rate=5.954367481833256E-4]:1.995579375006E-1,(67[&rate=5.954367481833256E-4]:1.019559079679E-1,((123[&rate=5.954367481833256E-4]:1.929902580379E-2,124[&rate=5.954367481833256E-4]:1.656678536667E-2)[&rate=5.954367481833256E-4]:2.369998136283E-1,122[&rate=5.954367481833256E-4]:2.562988394321E-1)[&rate=5.954367481833256E-4]:3.469296188765E-1)[&rate=5.954367481833256E-4]:2.493823283479E-1)[&rate=5.954367481833256E-4]:2.194159304132E-1)[&rate=5.954367481833256E-4]:9.223174190444E-2)[&rate=5.954367481833256E-4]:2.201971444431E-1,34[&rate=5.954367481833256E-4]:2.016935444653E-2)[&rate=5.954367481833256E-4]:4.290180993439E-2,32[&rate=5.954367481833256E-4]:4.115335616184E-2)[&rate=5.954367481833256E-4]:6.197105158556E-2,33[&rate=5.954367481833256E-4]:1.086038598021E-1);
tree STATE_56520000 [&joint=-20963.072269939545,lnP=-20963.072269939545] = [&R] ((((((((59[&rate=5.500822130414715E-4]:1.810888014318E-1,37[&rate=5.500822130414715E-4]:2.193401675521E-1)[&rate=5.500822130414715E-4]:1.076531785829E-1,(58[&rate=5.500822130414715E-4]:2.246203583327E-1,(55[&rate=5.500822130414715E-4]:1.235349089143E-1,56[&rate=5.500822130414715E-4]:1.235349089143E-1)[&rate=5.500822130414715E-4]:7.376304504668E-2)[&rate=5.500822130414715E-4]:8.324730474214E-2)[&rate=5.500822130414715E-4]:2.542336314771E-2,54[&rate=5.500822130414715E-4]:2.759139770422E-1)[&rate=5.500822130414715E-4]:3.533296528542E-2,57[&rate=5.500822130414715E-4]:3.52230548885E-1)[&rate=5.500822130414715E-4]:2.379338018213E-1,68[&rate=5.500822130414715E-4]:5.382517824003E-1)[&rate=5.500822130414715E-4]:3.156084982874E-1,(((((52[&rate=5.500822130414715E-4]:5.239759722434E-1,((29[&rate=5.500822130414715E-4]:4.413811111556E-1,(5[&rate=5.500822130414715E-4]:1.961329490292E-1,12[&rate=5.500822130414715E-4]:2.344891134126E-1)[&rate=5.500822130414715E-4]:1.000426826744E-1)[&rate=5.500822130414715E-4]:3.854276888299E-1,103[&rate=5.500822130414715E-4]:5.939320876567E-1)[&rate=5.500822130414715E-4]:1.594337619148E0)[&rate=5.500822130414715E-4]:1.073091959237E-1,(134[&rate=5.500822130414715E-4]:5.095559866876E-1,(133[&rate=5.500822130414715E-4]:5.262623582515E-1,137[&rate=5.500822130414715E-4]:5.673582486625E-1)[&rate=5.500822130414715E-4]:1.343061473729E-2)[&rate=5.500822130414715E-4]:8.654749708352E-1)[&rate=5.500822130414715E-4]:5.764413980831E-2,53[&rate=5.500822130414715E-4]:6.807325866641E-1)[&rate=5.500822130414715E-4]:4.204561827004E-3,(((77[&rate=5.500822130414715E-4]:4.496878068734E-1,71[&rate=5.500822130414715E-4]:3.866741082433E-1)[&rate=5.500822130414715E-4]:2.466103090904E-2,(((81[&rate=5.500822130414715E-4]:1.289943258199E-1,80[&rate=5.500822130414715E-4]:1.289943258199E-1)[&rate=5.500822130414715E-4]:2.912706300927E-1,73[&rate=5.500822130414715E-4]:4.695800244057E-1)[&rate=5.500822130414715E-4]:6.632013339715E-3,(79[&rate=5.500822130414715E-4]:4.048640493157E-1,(82[&rate=5.500822130414715E-4]:2.047222761877E-1,(72[&rate=5.500822130414715E-4]:3.485748471065E-2,78[&rate=5.500822130414715E-4]:5.677529292996E-2)[&rate=5.500822130414715E-4]:1.397278051757E-1)[&rate=5.500822130414715E-4]:2.0836095121E-1)[&rate=5.500822130414715E-4]:3.025209801885E-2)[&rate=5.500822130414715E-4]:3.616252091779E-3)[&rate=5.500822130414715E-4]:2.450197272479E-1,(((76[&rate=5.500822130414715E-4]:4.779916894223E-1,70[&rate=5.500822130414715E-4]:4.396355250389E-1)[&rate=5.500822130414715E-4]:5.074176031594E-2,74[&rate=5.500822130414715E-4]:5.287334497383E-1)[&rate=5.500822130414715E-4]:5.709194301943E-2,75[&rate=5.500822130414715E-4]:5.858253927577E-1)[&rate=5.500822130414715E-4]:1.390226243273E-1)[&rate=5.500822130414715E-4]:7.065521900182E-1)[&rate=5.500822130414715E-4]:3.209403657967E-1,125[&rate=5.500822130414715E-4]:7.954950006266E-1)[&rate=5.500822130414715E-4]:2.250319467278E-1)[&rate=5.500822130414715E-4]:6.63258479596E-1,34[&rate=5.500822130414715E-4]:1.063844238813E-1)[&rate=5.500822130414715E-4]:6.103266756195E-2,((((((36[&rate=5.500822130414715E-4]:1.703993331138E-1,(35[&rate=5.500822130414715E-4]:3.23998899737E-2,(127[&rate=5.500822130414715E-4]:2.243900036942E0,121[&rate=5.500822130414715E-4]:1.802804146531E0)[&rate=5.500822130414715E-4]:3.556231407026E-1)[&rate=5.500822130414715E-4]:9.142410067437E-2)[&rate=5.500822130414715E-4]:1.071683711779E-1,(((((62[&rate=5.500822130414715E-4]:3.851995317913E-1,65[&rate=5.500822130414715E-4]:1.934187098735E-1)[&rate=5.500822130414715E-4]:1.92977865816E-2,(60[&rate=5.500822130414715E-4]:1.048015478101E-1,64[&rate=5.500822130414715E-4]:2.554864793168E-1)[&rate=5.500822130414715E-4]:1.07914948645E-1)[&rate=5.500822130414715E-4]:1.881060360125E-1,(61[&rate=5.500822130414715E-4]:1.179303876788E-1,63[&rate=5.500822130414715E-4]:7.683449726772E-2)[&rate=5.500822130414715E-4]:4.746729667067E-1)[&rate=5.500822130414715E-4]:7.0901319045E-1,(((69[&rate=5.500822130414715E-4]:5.418826854678E-1,118[&rate=5.500822130414715E-4]:5.309237813582E-1)[&rate=5.500822130414715E-4]:2.788358229911E-2,((129[&rate=5.500822130414715E-4]:2.552843217672E-2,132[&rate=5.500822130414715E-4]:2.826815820408E-2)[&rate=5.500822130414715E-4]:9.923946536974E-2,(130[&rate=5.500822130414715E-4]:4.852612484594E-2,131[&rate=5.500822130414715E-4]:5.12658508733E-2)[&rate=5.500822130414715E-4]:7.624177270052E-2)[&rate=5.500822130414715E-4]:2.970531647409E-1)[&rate=5.500822130414715E-4]:5.942772281905E-1,128[&rate=5.500822130414715E-4]:1.013358564451E0)[&rate=5.500822130414715E-4]:1.485319529876E-1)[&rate=5.500822130414715E-4]:5.604959440781E-1,((((49[&rate=5.500822130414715E-4]:4.901284095168E-1,50[&rate=5.500822130414715E-4]:4.901284095168E-1)[&rate=5.500822130414715E-4]:1.033189411478E-1,((44[&rate=5.500822130414715E-4]:3.362615474184E-2,47[&rate=5.500822130414715E-4]:3.909063561609E-2)[&rate=5.500822130414715E-4]:5.175534300429E-1,(43[&rate=5.500822130414715E-4]:4.880030777209E-1,(46[&rate=5.500822130414715E-4]:4.824404042735E-1,((41[&rate=5.500822130414715E-4]:1.94950285371E-1,42[&rate=5.500822130414715E-4]:2.004147662452E-1)[&rate=5.500822130414715E-4]:3.322077305434E-2,48[&rate=5.500822130414715E-4]:2.718869054198E-1)[&rate=5.500822130414715E-4]:1.996245371052E-1)[&rate=5.500822130414715E-4]:5.562673447382E-3)[&rate=5.500822130414715E-4]:6.864098793811E-2)[&rate=5.500822130414715E-4]:6.959017025129E-2)[&rate=5.500822130414715E-4]:3.382650090965E-2,51[&rate=5.500822130414715E-4]:6.327383324484E-1)[&rate=5.500822130414715E-4]:8.174688714256E-2,45[&rate=5.500822130414715E-4]:7.336109026511E-1)[&rate=5.500822130414715E-4]:2.153793465738E-1)[&rate=5.500822130414715E-4]:3.73730235974E-2)[&rate=5.500822130414715E-4]:5.112885245318E-1,(38[&rate=5.500822130414715E-4]:8.09203763195E-1,((((97[&rate=5.500822130414715E-4]:2.758841078073E-1,39[&rate=5.500822130414715E-4]:3.469223591735E-1)[&rate=5.500822130414715E-4]:6.403168073803E-2,((((40[&rate=5.500822130414715E-4]:3.249491046145E-1,147[&rate=5.500822130414715E-4]:3.823261537949E-1)[&rate=5.500822130414715E-4]:1.506151867864E-2,((31[&rate=5.500822130414715E-4]:7.284599484476E-1,2[&rate=5.500822130414715E-4]:5.010626881736E-1)[&rate=5.500822130414715E-4]:2.858341265396E-1,((22[&rate=5.500822130414715E-4]:3.515300836415E-1,27[&rate=5.500822130414715E-4]:3.679684398059E-1)[&rate=5.500822130414715E-4]:5.033640029656E-1,((7[&rate=5.500822130414715E-4]:3.369843990817E-1,8[&rate=5.500822130414715E-4]:3.369843990817E-1)[&rate=5.500822130414715E-4]:2.673833958573E-1,26[&rate=5.500822130414715E-4]:7.112171100076E-1)[&rate=5.500822130414715E-4]:1.546358807092E-1)[&rate=5.500822130414715E-4]:1.046054678321E-1)[&rate=5.500822130414715E-4]:1.509839611409E0)[&rate=5.500822130414715E-4]:2.423045492303E-2,16[&rate=5.500822130414715E-4]:2.449734004333E0)[&rate=5.500822130414715E-4]:5.36042495378E-3,146[&rate=5.500822130414715E-4]:4.898200824049E-1)[&rate=5.500822130414715E-4]:4.135253674156E-2)[&rate=5.500822130414715E-4]:3.318882828387E-2,(101[&rate=5.500822130414715E-4]:9.273351253538E-1,(((18[&rate=5.500822130414715E-4]:7.561067962239E-1,(6[&rate=5.500822130414715E-4]:6.123730127522E-1,(10[&rate=5.500822130414715E-4]:3.632382105529E-1,15[&rate=5.500822130414715E-4]:4.015943749363E-1)[&rate=5.500822130414715E-4]:2.655731583637E-1)[&rate=5.500822130414715E-4]:8.072008484149E-2)[&rate=5.500822130414715E-4]:2.545076533336E-2,(3[&rate=5.500822130414715E-4]:6.483365865662E-1,((88[&rate=5.500822130414715E-4]:2.272435562982E-1,89[&rate=5.500822130414715E-4]:2.409421864352E-1)[&rate=5.500822130414715E-4]:1.211847797303E-1,((87[&rate=5.500822130414715E-4]:2.255802055722E-1,(92[&rate=5.500822130414715E-4]:9.869880013659E-2,(91[&rate=5.500822130414715E-4]:2.619182406302E-2,90[&rate=5.500822130414715E-4]:2.619182406302E-2)[&rate=5.500822130414715E-4]:7.250697607357E-2)[&rate=5.500822130414715E-4]:1.405800355727E-1)[&rate=5.500822130414715E-4]:1.228932826671E-2,(83[&rate=5.500822130414715E-4]:1.036136739672E-1,(((84[&rate=5.500822130414715E-4]:4.324719688863E-2,93[&rate=5.500822130414715E-4]:5.694582702564E-2)[&rate=5.500822130414715E-4]:3.314902255497E-3,85[&rate=5.500822130414715E-4]:4.656209914412E-2)[&rate=5.500822130414715E-4]:5.451961754177E-2,86[&rate=5.500822130414715E-4]:1.010817166859E-1)[&rate=5.500822130414715E-4]:2.531957281341E-3)[&rate=5.500822130414715E-4]:1.342558598717E-1)[&rate=5.500822130414715E-4]:1.105588021896E-1)[&rate=5.500822130414715E-4]:8.396342779348E-1)[&rate=5.500822130414715E-4]:1.815248184047E-2)[&rate=5.500822130414715E-4]:9.640525451746E-1,(((24[&rate=5.500822130414715E-4]:8.906726082553E-1,((21[&rate=5.500822130414715E-4]:7.510594755962E-1,28[&rate=5.500822130414715E-4]:7.757170098427E-1)[&rate=5.500822130414715E-4]:1.108740856941E-1,1[&rate=5.500822130414715E-4]:1.002897256738E-1)[&rate=5.500822130414715E-4]:9.560964773226E-3)[&rate=5.500822130414715E-4]:4.797601802043E-1,(102[&rate=5.500822130414715E-4]:9.327255158145E-2,((23[&rate=5.500822130414715E-4]:7.38207080782E-1,(20[&rate=5.500822130414715E-4]:5.922492820461E-1,25[&rate=5.500822130414715E-4]:6.114273642378E-1)[&rate=5.500822130414715E-4]:1.377386206539E-1)[&rate=5.500822130414715E-4]:2.582213776706E-1,(11[&rate=5.500822130414715E-4]:7.647741066476E-1,140[&rate=5.500822130414715E-4]:7.455960244559E-1)[&rate=5.500822130414715E-4]:1.467228449558E-1)[&rate=5.500822130414715E-4]:2.475290246355E-1)[&rate=5.500822130414715E-4]:1.155164012617E-1)[&rate=5.500822130414715E-4]:3.14464910097E-1,(((((13[&rate=5.500822130414715E-4]:6.919680230464E-1,19[&rate=5.500822130414715E-4]:7.303241874301E-1)[&rate=5.500822130414715E-4]:1.552158669365E-1,((109[&rate=5.500822130414715E-4]:6.790384851277E-1,((107[&rate=5.500822130414715E-4]:5.084882061552E-1,108[&rate=5.500822130414715E-4]:5.057484801279E-1)[&rate=5.500822130414715E-4]:3.982562200483E-2,((114[&rate=5.500822130414715E-4]:3.073253925896E-2,104[&rate=5.500822130414715E-4]:9.100651186173E-2)[&rate=5.500822130414715E-4]:7.387883108813E-2,116[&rate=5.500822130414715E-4]:1.046113703471E-1)[&rate=5.500822130414715E-4]:3.834284852102E-1)[&rate=5.500822130414715E-4]:1.115465747759E-1)[&rate=5.500822130414715E-4]:5.860443248636E-2,115[&rate=5.500822130414715E-4]:6.581908628195E-1)[&rate=5.500822130414715E-4]:1.068012463416E-1)[&rate=5.500822130414715E-4]:2.961802995984E-1,(((139[&rate=5.500822130414715E-4]:2.678828850163E-1,111[&rate=5.500822130414715E-4]:9.254041926295E-2)[&rate=5.500822130414715E-4]:1.389638412034E-1,106[&rate=5.500822130414715E-4]:2.15065904302E-1)[&rate=5.500822130414715E-4]:5.262527118839E-1,(148[&rate=5.500822130414715E-4]:1.931890282655E-1,143[&rate=5.500822130414715E-4]:1.904493022382E-1)[&rate=5.500822130414715E-4]:5.262117797012E-1)[&rate=5.500822130414715E-4]:3.801277651764E-1)[&rate=5.500822130414715E-4]:5.545273340386E-2,(((117[&rate=5.500822130414715E-4]:7.040560094417E-1,105[&rate=5.500822130414715E-4]:6.739190231404E-1)[&rate=5.500822130414715E-4]:6.767533315308E-2,110[&rate=5.500822130414715E-4]:7.635121645125E-1)[&rate=5.500822130414715E-4]:1.324618749292E-1,((9[&rate=5.500822130414715E-4]:7.403137956962E-1,112[&rate=5.500822130414715E-4]:7.485329737783E-1)[&rate=5.500822130414715E-4]:5.660535581407E-2,(113[&rate=5.500822130414715E-4]:7.392204743468E-1,((17[&rate=5.500822130414715E-4]:3.370197465692E-1,14[&rate=5.500822130414715E-4]:2.986635821855E-1)[&rate=5.500822130414715E-4]:3.946528671233E-1,(30[&rate=5.500822130414715E-4]:1.806182374013E-1,4[&rate=5.500822130414715E-4]:8.015497675239E-3)[&rate=5.500822130414715E-4]:6.277667050583E-1)[&rate=5.500822130414715E-4]:4.590402503803E-2)[&rate=5.500822130414715E-4]:6.591785524554E-2)[&rate=5.500822130414715E-4]:9.631516190406E-2)[&rate=5.500822130414715E-4]:2.973634314888E-1)[&rate=5.500822130414715E-4]:3.694462273066E-1,(142[&rate=5.500822130414715E-4]:5.101989693546E-1,((145[&rate=5.500822130414715E-4]:2.115923519628E-1,141[&rate=5.500822130414715E-4]:2.088526259352E-1)[&rate=5.500822130414715E-4]:1.749023658518E-1,144[&rate=5.500822130414715E-4]:3.810152657597E-1)[&rate=5.500822130414715E-4]:1.2370425154E-1)[&rate=5.500822130414715E-4]:1.230666920663E0)[&rate=5.500822130414715E-4]:2.896331538797E-2)[&rate=5.500822130414715E-4]:1.100274766685E-1)[&rate=5.500822130414715E-4]:2.995332378001E-1)[&rate=5.500822130414715E-4]:4.899719018354E-1)[&rate=5.500822130414715E-4]:2.743958449909E-2,((99[&rate=5.500822130414715E-4]:3.967416244698E-1,96[&rate=5.500822130414715E-4]:3.612224987869E-1)[&rate=5.500822130414715E-4]:1.387161429705E-1,(98[&rate=5.500822130414715E-4]:4.299899405501E-1,((100[&rate=5.500822130414715E-4]:1.400091229818E-1,94[&rate=5.500822130414715E-4]:1.400091229818E-1)[&rate=5.500822130414715E-4]:8.433997253101E-2,95[&rate=5.500822130414715E-4]:3.090485490648E-1)[&rate=5.500822130414715E-4]:1.31870353234E-1)[&rate=5.500822130414715E-4]:8.360990339289E-2)[&rate=5.500822130414715E-4]:8.63979092978E-2)[&rate=5.500822130414715E-4]:4.059273214295E-1)[&rate=5.500822130414715E-4]:5.354425696783E-1)[&rate=5.500822130414715E-4]:1.265452304507E-1,((126[&rate=5.500822130414715E-4]:8.187615474338E-1,(135[&rate=5.500822130414715E-4]:5.119878528058E-1,(138[&rate=5.500822130414715E-4]:1.579789094262E-1,136[&rate=5.500822130414715E-4]:2.6472060111E-2)[&rate=5.500822130414715E-4]:5.540089433797E-1)[&rate=5.500822130414715E-4]:7.445310117923E-1)[&rate=5.500822130414715E-4]:6.908687261701E-1,(119[&rate=5.500822130414715E-4]:2.232859044001E0,((67[&rate=5.500822130414715E-4]:1.018902326772E-1,(122[&rate=5.500822130414715E-4]:2.567052618176E-1,(123[&rate=5.500822130414715E-4]:1.803163393674E-1,124[&rate=5.500822130414715E-4]:1.775840989303E-1)[&rate=5.500822130414715E-4]:7.63889224502E-2)[&rate=5.500822130414715E-4]:3.464575212003E-1)[&rate=5.500822130414715E-4]:3.037387799831E-2,(120[&rate=5.500822130414715E-4]:2.046980304222E0,66[&rate=5.500822130414715E-4]:1.09994002852E-1)[&rate=5.500822130414715E-4]:2.227010782351E-2)[&rate=5.500822130414715E-4]:6.771822099652E-2)[&rate=5.500822130414715E-4]:6.247375224682E-2)[&rate=5.500822130414715E-4]:6.063700328896E-1)[&rate=5.500822130414715E-4]:1.457891194723E-1,33[&rate=5.500822130414715E-4]:1.351631814863E-1)[&rate=5.500822130414715E-4]:1.3777455604E-2,32[&rate=5.500822130414715E-4]:1.434611850356E-1)[&rate=5.500822130414715E-4]:2.038098188525E-3);
tree STATE_56610000 [&joint=-20965.80368966624,lnP=-20965.80368966624] = [&R] ((((38[&rate=6.528800979848219E-4]:6.122394200007E-1,(97[&rate=6.528800979848219E-4]:4.123959249254E-1,((((40[&rate=6.528800979848219E-4]:3.859566593997E-1,147[&rate=6.528800979848219E-4]:4.433337085801E-1)[&rate=6.528800979848219E-4]:1.981255121592E-2,(2[&rate=6.528800979848219E-4]:8.049100823617E-1,(((7[&rate=6.528800979848219E-4]:3.696449241239E-1,8[&rate=6.528800979848219E-4]:3.696449241239E-1)[&rate=6.528800979848219E-4]:2.144590473526E-1,26[&rate=6.528800979848219E-4]:6.90953286545E-1)[&rate=6.528800979848219E-4]:7.137614577484E-2,((22[&rate=6.528800979848219E-4]:4.520094019124E-1,27[&rate=6.528800979848219E-4]:4.684477580768E-1)[&rate=6.528800979848219E-4]:2.406943378439E-1,31[&rate=6.528800979848219E-4]:7.474982603044E-1)[&rate=6.528800979848219E-4]:5.866678845387E-2)[&rate=6.528800979848219E-4]:2.261422938776E-1)[&rate=6.528800979848219E-4]:1.557584931083E0)[&rate=6.528800979848219E-4]:1.964727806526E-2,(((100[&rate=6.528800979848219E-4]:1.790000032143E-1,94[&rate=6.528800979848219E-4]:1.790000032143E-1)[&rate=6.528800979848219E-4]:1.055554419532E-1,95[&rate=6.528800979848219E-4]:3.692548987195E-1)[&rate=6.528800979848219E-4]:1.643545217625E-1,(((99[&rate=6.528800979848219E-4]:2.965672011224E-1,96[&rate=6.528800979848219E-4]:2.610480754395E-1)[&rate=6.528800979848219E-4]:1.158649466206E-1,(101[&rate=6.528800979848219E-4]:8.076967822273E-1,(((((87[&rate=6.528800979848219E-4]:3.189804563915E-1,(88[&rate=6.528800979848219E-4]:1.781174990506E-1,89[&rate=6.528800979848219E-4]:1.918161291876E-1)[&rate=6.528800979848219E-4]:1.408629573409E-1)[&rate=6.528800979848219E-4]:2.337789632897E-2,((92[&rate=6.528800979848219E-4]:1.698235940335E-1,(91[&rate=6.528800979848219E-4]:1.296505229925E-1,90[&rate=6.528800979848219E-4]:1.296505229925E-1)[&rate=6.528800979848219E-4]:4.017307104099E-2)[&rate=6.528800979848219E-4]:1.227960320801E-1,((86[&rate=6.528800979848219E-4]:1.71719152207E-1,(84[&rate=6.528800979848219E-4]:1.237565631083E-2,93[&rate=6.528800979848219E-4]:2.607428644784E-2)[&rate=6.528800979848219E-4]:1.593434958961E-1)[&rate=6.528800979848219E-4]:1.218467187291E-2,(85[&rate=6.528800979848219E-4]:1.170790738658E-1,83[&rate=6.528800979848219E-4]:1.170790738658E-1)[&rate=6.528800979848219E-4]:6.682475021409E-2)[&rate=6.528800979848219E-4]:9.501717189667E-2)[&rate=6.528800979848219E-4]:6.343735674393E-2)[&rate=6.528800979848219E-4]:8.652483194125E-1,3[&rate=6.528800979848219E-4]:6.678806447359E-1)[&rate=6.528800979848219E-4]:1.107252841065E-1,((10[&rate=6.528800979848219E-4]:2.293489025003E-1,15[&rate=6.528800979848219E-4]:2.677050668838E-1)[&rate=6.528800979848219E-4]:3.938805278562E-1,(18[&rate=6.528800979848219E-4]:5.294930682172E-1,6[&rate=6.528800979848219E-4]:4.66479369587E-1)[&rate=6.528800979848219E-4]:1.403117046051E-1)[&rate=6.528800979848219E-4]:2.238696491707E-1)[&rate=6.528800979848219E-4]:6.506904051152E-1,(((((((13[&rate=6.528800979848219E-4]:5.349041856237E-1,19[&rate=6.528800979848219E-4]:5.732603500074E-1)[&rate=6.528800979848219E-4]:7.609578900816E-2,115[&rate=6.528800979848219E-4]:5.2880819381E-1)[&rate=6.528800979848219E-4]:2.485442107448E-1,(((107[&rate=6.528800979848219E-4]:8.924518157908E-2,108[&rate=6.528800979848219E-4]:8.650545555172E-2)[&rate=6.528800979848219E-4]:2.246605460925E-1,(114[&rate=6.528800979848219E-4]:1.065235115474E-1,104[&rate=6.528800979848219E-4]:1.667974841501E-1)[&rate=6.528800979848219E-4]:1.471082435215E-1)[&rate=6.528800979848219E-4]:3.393328878979E-2,109[&rate=6.528800979848219E-4]:3.670170986531E-1)[&rate=6.528800979848219E-4]:4.897873606962E-1)[&rate=6.528800979848219E-4]:6.83241782522E-2,((((106[&rate=6.528800979848219E-4]:9.678957551951E-2,111[&rate=6.528800979848219E-4]:1.132279316839E-1)[&rate=6.528800979848219E-4]:4.787395642481E-1,139[&rate=6.528800979848219E-4]:7.673099616854E-1)[&rate=6.528800979848219E-4]:2.12359334839E-1,116[&rate=6.528800979848219E-4]:7.276145020039E-1)[&rate=6.528800979848219E-4]:1.285069028339E-2,(148[&rate=6.528800979848219E-4]:2.659884359796E-1,143[&rate=6.528800979848219E-4]:2.632487099523E-1)[&rate=6.528800979848219E-4]:5.128329206913E-1)[&rate=6.528800979848219E-4]:1.052113905198E-1)[&rate=6.528800979848219E-4]:2.484994973991E-1,((17[&rate=6.528800979848219E-4]:4.824329525709E-1,14[&rate=6.528800979848219E-4]:4.440767881873E-1)[&rate=6.528800979848219E-4]:3.883069344476E-1,(((9[&rate=6.528800979848219E-4]:6.190822009394E-1,(113[&rate=6.528800979848219E-4]:4.929870938509E-1,(117[&rate=6.528800979848219E-4]:4.05114277188E-1,(30[&rate=6.528800979848219E-4]:3.352293093404E-1,4[&rate=6.528800979848219E-4]:1.626265696144E-1)[&rate=6.528800979848219E-4]:1.822137349708E-1)[&rate=6.528800979848219E-4]:9.061254269053E-2)[&rate=6.528800979848219E-4]:1.343142851706E-1)[&rate=6.528800979848219E-4]:5.069515218433E-2,112[&rate=6.528800979848219E-4]:6.779965312058E-1)[&rate=6.528800979848219E-4]:1.220961610804E-1,(110[&rate=6.528800979848219E-4]:5.524169938007E-1,105[&rate=6.528800979848219E-4]:5.304991855816E-1)[&rate=6.528800979848219E-4]:2.421962464309E-1)[&rate=6.528800979848219E-4]:3.229103034858E-2)[&rate=6.528800979848219E-4]:3.439841383931E-1)[&rate=6.528800979848219E-4]:9.302830155045E-2,(142[&rate=6.528800979848219E-4]:2.887776554359E-1,((141[&rate=6.528800979848219E-4]:5.691506310926E-2,145[&rate=6.528800979848219E-4]:5.965478913685E-2)[&rate=6.528800979848219E-4]:1.046927222842E-1,144[&rate=6.528800979848219E-4]:1.588680593661E-1)[&rate=6.528800979848219E-4]:1.244301440148E-1)[&rate=6.528800979848219E-4]:1.153221246869E0)[&rate=6.528800979848219E-4]:2.675105218114E-2,(102[&rate=6.528800979848219E-4]:3.522590596255E-2,((((25[&rate=6.528800979848219E-4]:3.5576375709E-1,20[&rate=6.528800979848219E-4]:3.365856748982E-1)[&rate=6.528800979848219E-4]:1.902618360368E-1,23[&rate=6.528800979848219E-4]:5.350666890171E-1)[&rate=6.528800979848219E-4]:1.87312698281E-1,(11[&rate=6.528800979848219E-4]:4.287037314308E-1,140[&rate=6.528800979848219E-4]:4.095256492391E-1)[&rate=6.528800979848219E-4]:2.087441490181E-1)[&rate=6.528800979848219E-4]:4.56423562931E-1,(24[&rate=6.528800979848219E-4]:9.109510440303E-1,((21[&rate=6.528800979848219E-4]:2.756547194887E-1,28[&rate=6.528800979848219E-4]:3.003122537351E-1)[&rate=6.528800979848219E-4]:5.839338798731E-1,1[&rate=6.528800979848219E-4]:9.794476374529E-2)[&rate=6.528800979848219E-4]:3.218436247674E-2)[&rate=6.528800979848219E-4]:2.788108103085E-1)[&rate=6.528800979848219E-4]:7.107887240135E-3)[&rate=6.528800979848219E-4]:1.869487060575E-1)[&rate=6.528800979848219E-4]:2.09861447965E-1)[&rate=6.528800979848219E-4]:3.811401742972E-1)[&rate=6.528800979848219E-4]:4.276263004659E-1)[&rate=6.528800979848219E-4]:8.366475758706E-2,98[&rate=6.528800979848219E-4]:4.742389818327E-1)[&rate=6.528800979848219E-4]:4.844147690052E-2)[&rate=6.528800979848219E-4]:3.115133049396E-2)[&rate=6.528800979848219E-4]:5.21631040817E-2,(16[&rate=6.528800979848219E-4]:2.541177928888E0,(39[&rate=6.528800979848219E-4]:4.487327566473E-1,146[&rate=6.528800979848219E-4]:5.689513358823E-1)[&rate=6.528800979848219E-4]:6.952246123169E-3)[&rate=6.528800979848219E-4]:2.189458999211E-2)[&rate=6.528800979848219E-4]:5.854583528948E-3)[&rate=6.528800979848219E-4]:1.971112546382E-1)[&rate=6.528800979848219E-4]:4.964121615053E-1,((127[&rate=6.528800979848219E-4]:2.652651349029E0,((36[&rate=6.528800979848219E-4]:8.078435364633E-2,35[&rate=6.528800979848219E-4]:3.420901118057E-2)[&rate=6.528800979848219E-4]:4.196285810099E-2,121[&rate=6.528800979848219E-4]:2.202199266542E0)[&rate=6.528800979848219E-4]:9.356192076438E-3)[&rate=6.528800979848219E-4]:3.299386812018E-3,((((49[&rate=6.528800979848219E-4]:2.817491755284E-1,50[&rate=6.528800979848219E-4]:2.817491755284E-1)[&rate=6.528800979848219E-4]:1.955058054666E-1,((46[&rate=6.528800979848219E-4]:3.739787945516E-1,(43[&rate=6.528800979848219E-4]:3.411381527292E-1,(41[&rate=6.528800979848219E-4]:2.734464295533E-1,(42[&rate=6.528800979848219E-4]:2.250987577684E-1,48[&rate=6.528800979848219E-4]:2.633501238886E-1)[&rate=6.528800979848219E-4]:5.381215265921E-2)[&rate=6.528800979848219E-4]:1.304691443292E-2)[&rate=6.528800979848219E-4]:3.284064182238E-2)[&rate=6.528800979848219E-4]:1.196018700551E-1,((51[&rate=6.528800979848219E-4]:2.955010616292E-1,47[&rate=6.528800979848219E-4]:3.228234660007E-1)[&rate=6.528800979848219E-4]:3.218758927712E-2,44[&rate=6.528800979848219E-4]:3.495465744035E-1)[&rate=6.528800979848219E-4]:1.385696093289E-1)[&rate=6.528800979848219E-4]:1.646120163409E-2)[&rate=6.528800979848219E-4]:6.435046965633E-2,45[&rate=6.528800979848219E-4]:5.661956145857E-1)[&rate=6.528800979848219E-4]:2.184488268229E-1,((128[&rate=6.528800979848219E-4]:1.106971175929E0,((118[&rate=6.528800979848219E-4]:4.469044734529E-1,69[&rate=6.528800979848219E-4]:4.578633775625E-1)[&rate=6.528800979848219E-4]:3.021111444566E-1,((132[&rate=6.528800979848219E-4]:2.990796749139E-1,(130[&rate=6.528800979848219E-4]:1.479041844558E-1,131[&rate=6.528800979848219E-4]:1.506439104831E-1)[&rate=6.528800979848219E-4]:1.484357644308E-1)[&rate=6.528800979848219E-4]:1.429710202349E-2,129[&rate=6.528800979848219E-4]:3.106370509101E-1)[&rate=6.528800979848219E-4]:3.013922656295E-1)[&rate=6.528800979848219E-4]:4.976815854168E-1)[&rate=6.528800979848219E-4]:1.126061937418E-1,(((64[&rate=6.528800979848219E-4]:1.809096996597E-1,60[&rate=6.528800979848219E-4]:3.022476815297E-2)[&rate=6.528800979848219E-4]:2.680689872181E-1,(62[&rate=6.528800979848219E-4]:4.678435687992E-1,65[&rate=6.528800979848219E-4]:2.760627468815E-1)[&rate=6.528800979848219E-4]:2.223100848964E-2)[&rate=6.528800979848219E-4]:3.201210692669E-1,(61[&rate=6.528800979848219E-4]:3.470772844985E-1,63[&rate=6.528800979848219E-4]:3.059813940875E-1)[&rate=6.528800979848219E-4]:4.631183620572E-1)[&rate=6.528800979848219E-4]:5.491077505123E-1)[&rate=6.528800979848219E-4]:3.384632840291E-1)[&rate=6.528800979848219E-4]:5.955391775779E-2)[&rate=6.528800979848219E-4]:4.174586868205E-1)[&rate=6.528800979848219E-4]:3.49729525427E-1,(((59[&rate=6.528800979848219E-4]:3.024844924849E-1,((55[&rate=6.528800979848219E-4]:2.011263096401E-1,56[&rate=6.528800979848219E-4]:2.011263096401E-1)[&rate=6.528800979848219E-4]:6.690967212074E-2,((54[&rate=6.528800979848219E-4]:9.230465696887E-2,58[&rate=6.528800979848219E-4]:1.496817061492E-1)[&rate=6.528800979848219E-4]:2.778093895316E-2,(37[&rate=6.528800979848219E-4]:7.826962553329E-2,57[&rate=6.528800979848219E-4]:4.27504998502E-2)[&rate=6.528800979848219E-4]:1.183187026292E-1)[&rate=6.528800979848219E-4]:1.178957410302E-1)[&rate=6.528800979848219E-4]:2.62517894125E-2)[&rate=6.528800979848219E-4]:2.540212938056E-1,68[&rate=6.528800979848219E-4]:5.073254584216E-1)[&rate=6.528800979848219E-4]:8.180115437832E-1,(((((((29[&rate=6.528800979848219E-4]:3.836474244689E-1,(5[&rate=6.528800979848219E-4]:7.044667621729E-2,12[&rate=6.528800979848219E-4]:1.088028406007E-1)[&rate=6.528800979848219E-4]:1.679952687996E-1)[&rate=6.528800979848219E-4]:3.88993049396E-1,103[&rate=6.528800979848219E-4]:5.397637615361E-1)[&rate=6.528800979848219E-4]:1.507130954609E0,52[&rate=6.528800979848219E-4]:3.826009815844E-1)[&rate=6.528800979848219E-4]:5.989282228314E-2,((133[&rate=6.528800979848219E-4]:5.45747846406E-1,137[&rate=6.528800979848219E-4]:5.86843736817E-1)[&rate=6.528800979848219E-4]:8.09133459292E-2,134[&rate=6.528800979848219E-4]:5.96524206034E-1)[&rate=6.528800979848219E-4]:5.897153871892E-1)[&rate=6.528800979848219E-4]:1.324123782817E-1,53[&rate=6.528800979848219E-4]:5.667094608378E-1)[&rate=6.528800979848219E-4]:1.657236010845E-1,((((71[&rate=6.528800979848219E-4]:1.073474773455E-1,77[&rate=6.528800979848219E-4]:1.703611759756E-1)[&rate=6.528800979848219E-4]:2.823395553889E-1,(79[&rate=6.528800979848219E-4]:2.250645885991E-1,(82[&rate=6.528800979848219E-4]:2.164760195969E-1,(72[&rate=6.528800979848219E-4]:1.08186244505E-2,78[&rate=6.528800979848219E-4]:3.273643266982E-2)[&rate=6.528800979848219E-4]:1.75520408845E-1)[&rate=6.528800979848219E-4]:1.680774708431E-2)[&rate=6.528800979848219E-4]:1.920197044092E-1)[&rate=6.528800979848219E-4]:9.169799760846E-2,((81[&rate=6.528800979848219E-4]:1.201835610993E-1,80[&rate=6.528800979848219E-4]:1.201835610993E-1)[&rate=6.528800979848219E-4]:2.495122135641E-1,73[&rate=6.528800979848219E-4]:4.190108431565E-1)[&rate=6.528800979848219E-4]:1.308673378711E-1)[&rate=6.528800979848219E-4]:2.977096038337E-1,(75[&rate=6.528800979848219E-4]:5.661477138366E-1,((70[&rate=6.528800979848219E-4]:4.680186369329E-1,74[&rate=6.528800979848219E-4]:5.063748013164E-1)[&rate=6.528800979848219E-4]:2.911552891784E-2,76[&rate=6.528800979848219E-4]:5.354903302342E-1)[&rate=6.528800979848219E-4]:3.065738360241E-2)[&rate=6.528800979848219E-4]:2.814400710247E-1)[&rate=6.528800979848219E-4]:6.313083356732E-1)[&rate=6.528800979848219E-4]:4.810549943618E-1,125[&rate=6.528800979848219E-4]:1.003105542623E0)[&rate=6.528800979848219E-4]:4.888981262485E-1)[&rate=6.528800979848219E-4]:7.839929598502E-2)[&rate=6.528800979848219E-4]:1.392365562222E-1,(((34[&rate=6.528800979848219E-4]:3.413565043182E-2,((67[&rate=6.528800979848219E-4]:3.912136020514E-1,((124[&rate=6.528800979848219E-4]:6.055346608971E-3,123[&rate=6.528800979848219E-4]:8.787587046097E-3)[&rate=6.528800979848219E-4]:2.678082140159E-1,122[&rate=6.528800979848219E-4]:2.76595801062E-1)[&rate=6.528800979848219E-4]:6.158903513301E-1)[&rate=6.528800979848219E-4]:7.792857946713E-2,((120[&rate=6.528800979848219E-4]:1.605113949939E0,(126[&rate=6.528800979848219E-4]:9.033356170419E-1,((135[&rate=6.528800979848219E-4]:5.174533163526E-1,(138[&rate=6.528800979848219E-4]:1.842831806881E-1,136[&rate=6.528800979848219E-4]:5.277633137291E-2)[&rate=6.528800979848219E-4]:5.331701356645E-1)[&rate=6.528800979848219E-4]:2.872924388567E-1,119[&rate=6.528800979848219E-4]:1.152690960689E0)[&rate=6.528800979848219E-4]:5.36347178997E-1)[&rate=6.528800979848219E-4]:1.196622121271E-2)[&rate=6.528800979848219E-4]:4.249996534143E-1,66[&rate=6.528800979848219E-4]:9.312730198386E-2)[&rate=6.528800979848219E-4]:3.760148795346E-1)[&rate=6.528800979848219E-4]:4.280071675434E-1)[&rate=6.528800979848219E-4]:3.849201846111E-2,33[&rate=6.528800979848219E-4]:5.618931272855E-2)[&rate=6.528800979848219E-4]:2.507899427428E-2,32[&rate=6.528800979848219E-4]:7.578885494812E-2)[&rate=6.528800979848219E-4]:3.453185484242E-2);
tree STATE_56700000 [&joint=-20972.987031108005,lnP=-20972.987031108005] = [&R] (((32[&rate=6.082246337337834E-4]:1.5948001104E-1,((67[&rate=6.082246337337834E-4]:1.803514744645E-1,((122[&rate=6.082246337337834E-4]:2.243813545951E-1,124[&rate=6.082246337337834E-4]:2.21649114158E-1)[&rate=6.082246337337834E-4]:6.372259003606E-2,123[&rate=6.082246337337834E-4]:2.881039446312E-1)[&rate=6.082246337337834E-4]:3.93520080174E-1)[&rate=6.082246337337834E-4]:3.037706436076E-1,((120[&rate=6.082246337337834E-4]:1.613795755436E0,(126[&rate=6.082246337337834E-4]:9.090698880661E-1,((135[&rate=6.082246337337834E-4]:8.174922659348E-1,(138[&rate=6.082246337337834E-4]:2.60463115735E-1,136[&rate=6.082246337337834E-4]:1.289562664198E-1)[&rate=6.082246337337834E-4]:7.570291501998E-1)[&rate=6.082246337337834E-4]:5.228887192486E-1,119[&rate=6.082246337337834E-4]:1.688326190663E0)[&rate=6.082246337337834E-4]:6.446220047075E-3)[&rate=6.082246337337834E-4]:1.491375568534E-2)[&rate=6.082246337337834E-4]:4.57243507369E-1,66[&rate=6.082246337337834E-4]:1.340529614355E-1)[&rate=6.082246337337834E-4]:3.500691566365E-1)[&rate=6.082246337337834E-4]:5.602893998172E-1)[&rate=6.082246337337834E-4]:4.306454248689E-3,(33[&rate=6.082246337337834E-4]:1.549083019295E-1,(((38[&rate=6.082246337337834E-4]:6.119283788425E-1,(((97[&rate=6.082246337337834E-4]:3.178572487666E-1,((2[&rate=6.082246337337834E-4]:5.969901926496E-1,(((7[&rate=6.082246337337834E-4]:2.125585851397E-1,8[&rate=6.082246337337834E-4]:2.125585851397E-1)[&rate=6.082246337337834E-4]:1.980859650612E-1,26[&rate=6.082246337337834E-4]:5.174938652694E-1)[&rate=6.082246337337834E-4]:1.973387983128E-1,((22[&rate=6.082246337337834E-4]:2.941737840183E-1,27[&rate=6.082246337337834E-4]:3.106121401827E-1)[&rate=6.082246337337834E-4]:3.691832088731E-1,31[&rate=6.082246337337834E-4]:7.181515134395E-1)[&rate=6.082246337337834E-4]:4.051676658112E-2)[&rate=6.082246337337834E-4]:6.571917290304E-2)[&rate=6.082246337337834E-4]:1.724651383599E0,147[&rate=6.082246337337834E-4]:4.222928225994E-1)[&rate=6.082246337337834E-4]:2.397972671366E-2)[&rate=6.082246337337834E-4]:1.596125193138E-1,(16[&rate=6.082246337337834E-4]:2.632643095273E0,146[&rate=6.082246337337834E-4]:6.673687483906E-1)[&rate=6.082246337337834E-4]:1.357850290896E-3)[&rate=6.082246337337834E-4]:5.148555357463E-2,(((39[&rate=6.082246337337834E-4]:4.543747517089E-1,(101[&rate=6.082246337337834E-4]:1.249614864027E0,(((3[&rate=6.082246337337834E-4]:7.127974782555E-1,(18[&rate=6.082246337337834E-4]:6.620678158055E-1,((10[&rate=6.082246337337834E-4]:4.021390922223E-1,15[&rate=6.082246337337834E-4]:4.404952566057E-1)[&rate=6.082246337337834E-4]:1.534806086904E-1,6[&rate=6.082246337337834E-4]:5.391813447483E-1)[&rate=6.082246337337834E-4]:5.987277242707E-2)[&rate=6.082246337337834E-4]:1.657981556006E-1)[&rate=6.082246337337834E-4]:6.443835527119E-2,((88[&rate=6.082246337337834E-4]:8.731002910379E-2,89[&rate=6.082246337337834E-4]:1.010086592408E-1)[&rate=6.082246337337834E-4]:6.519463400763E-1,((92[&rate=6.082246337337834E-4]:1.539004403974E-1,(91[&rate=6.082246337337834E-4]:1.112082567491E-1,90[&rate=6.082246337337834E-4]:1.112082567491E-1)[&rate=6.082246337337834E-4]:4.269218364827E-2)[&rate=6.082246337337834E-4]:7.93969272417E-2,(87[&rate=6.082246337337834E-4]:1.621041340226E-1,((84[&rate=6.082246337337834E-4]:3.30004307669E-3,93[&rate=6.082246337337834E-4]:1.69986732137E-2)[&rate=6.082246337337834E-4]:8.801006041208E-2,((86[&rate=6.082246337337834E-4]:5.556538073406E-2,85[&rate=6.082246337337834E-4]:5.556538073406E-2)[&rate=6.082246337337834E-4]:2.42329075215E-2,83[&rate=6.082246337337834E-4]:7.979828825556E-2)[&rate=6.082246337337834E-4]:1.15118152332E-2)[&rate=6.082246337337834E-4]:7.079403053381E-2)[&rate=6.082246337337834E-4]:5.749460347948E-2)[&rate=6.082246337337834E-4]:5.19657631678E-1)[&rate=6.082246337337834E-4]:5.777054917438E-1)[&rate=6.082246337337834E-4]:9.037069623282E-1,(((102[&rate=6.082246337337834E-4]:3.598122337469E-2,((23[&rate=6.082246337337834E-4]:6.630573574762E-1,((140[&rate=6.082246337337834E-4]:2.663224824134E-1,11[&rate=6.082246337337834E-4]:2.855005646051E-1)[&rate=6.082246337337834E-4]:2.599245209291E-1,(25[&rate=6.082246337337834E-4]:5.142890717001E-1,20[&rate=6.082246337337834E-4]:4.951109895084E-1)[&rate=6.082246337337834E-4]:1.27026424793E-1)[&rate=6.082246337337834E-4]:3.270076509283E-2)[&rate=6.082246337337834E-4]:3.770799134685E-1,(24[&rate=6.082246337337834E-4]:8.78926611267E-1,((21[&rate=6.082246337337834E-4]:6.108519292024E-1,28[&rate=6.082246337337834E-4]:6.355094634489E-1)[&rate=6.082246337337834E-4]:2.363040283704E-1,1[&rate=6.082246337337834E-4]:8.551212195636E-2)[&rate=6.082246337337834E-4]:1.259257150241E-2)[&rate=6.082246337337834E-4]:1.721695637874E-1)[&rate=6.082246337337834E-4]:1.465288839366E-1)[&rate=6.082246337337834E-4]:3.347687708215E-1,((((((106[&rate=6.082246337337834E-4]:1.966676700303E-1,139[&rate=6.082246337337834E-4]:3.88448491948E-1)[&rate=6.082246337337834E-4]:3.377539814522E-2,111[&rate=6.082246337337834E-4]:2.468814243399E-1)[&rate=6.082246337337834E-4]:4.588771534894E-1,(148[&rate=6.082246337337834E-4]:2.371303801515E-1,143[&rate=6.082246337337834E-4]:2.343906541241E-1)[&rate=6.082246337337834E-4]:4.302720332944E-1)[&rate=6.082246337337834E-4]:7.639300895853E-2,(((13[&rate=6.082246337337834E-4]:2.287614049716E-1,19[&rate=6.082246337337834E-4]:2.671175693553E-1)[&rate=6.082246337337834E-4]:3.177131871589E-1,(109[&rate=6.082246337337834E-4]:3.837553764907E-1,((108[&rate=6.082246337337834E-4]:2.548664687662E-1,107[&rate=6.082246337337834E-4]:2.576061947935E-1)[&rate=6.082246337337834E-4]:2.999814120429E-2,(114[&rate=6.082246337337834E-4]:1.659078112194E-1,104[&rate=6.082246337337834E-4]:2.261817838221E-1)[&rate=6.082246337337834E-4]:6.142255217568E-2)[&rate=6.082246337337834E-4]:7.697295830119E-2)[&rate=6.082246337337834E-4]:1.599794896124E-1)[&rate=6.082246337337834E-4]:1.302672422544E-1,115[&rate=6.082246337337834E-4]:5.945500535631E-1)[&rate=6.082246337337834E-4]:1.108892044576E-1)[&rate=6.082246337337834E-4]:2.246031348287E-2,116[&rate=6.082246337337834E-4]:7.278995715036E-1)[&rate=6.082246337337834E-4]:3.416365184919E-1,(((((30[&rate=6.082246337337834E-4]:4.360826515191E-1,4[&rate=6.082246337337834E-4]:2.63479911793E-1)[&rate=6.082246337337834E-4]:2.754162801259E-1,((17[&rate=6.082246337337834E-4]:2.748258520035E-1,14[&rate=6.082246337337834E-4]:2.364696876198E-1)[&rate=6.082246337337834E-4]:3.212263262076E-1,117[&rate=6.082246337337834E-4]:5.60435739855E-1)[&rate=6.082246337337834E-4]:3.873442466679E-2)[&rate=6.082246337337834E-4]:4.402533059345E-2,(9[&rate=6.082246337337834E-4]:6.133472685658E-1,112[&rate=6.082246337337834E-4]:6.215664466478E-1)[&rate=6.082246337337834E-4]:1.888932243978E-2)[&rate=6.082246337337834E-4]:1.425247852717E-1,113[&rate=6.082246337337834E-4]:7.829805543594E-1)[&rate=6.082246337337834E-4]:7.632916470998E-2,(110[&rate=6.082246337337834E-4]:6.015827918647E-1,105[&rate=6.082246337337834E-4]:5.796649836456E-1)[&rate=6.082246337337834E-4]:2.522474751499E-1)[&rate=6.082246337337834E-4]:2.92418151748E-1)[&rate=6.082246337337834E-4]:2.929947261184E-1)[&rate=6.082246337337834E-4]:5.432696617376E-2,(142[&rate=6.082246337337834E-4]:5.112496253704E-1,((145[&rate=6.082246337337834E-4]:3.82946416097E-1,144[&rate=6.082246337337834E-4]:3.774669640421E-1)[&rate=6.082246337337834E-4]:5.363788130335E-2,141[&rate=6.082246337337834E-4]:4.338445713728E-1)[&rate=6.082246337337834E-4]:7.466532797004E-2)[&rate=6.082246337337834E-4]:1.160402677465E0)[&rate=6.082246337337834E-4]:2.586055615123E-1)[&rate=6.082246337337834E-4]:5.714117941996E-1)[&rate=6.082246337337834E-4]:1.779240466758E-1)[&rate=6.082246337337834E-4]:1.116689717014E-1,((99[&rate=6.082246337337834E-4]:5.749706065789E-1,96[&rate=6.082246337337834E-4]:5.39451480896E-1)[&rate=6.082246337337834E-4]:1.348848763544E-1,(((100[&rate=6.082246337337834E-4]:9.059022963248E-2,94[&rate=6.082246337337834E-4]:9.059022963248E-2)[&rate=6.082246337337834E-4]:3.594694888441E-1,95[&rate=6.082246337337834E-4]:5.347591720287E-1)[&rate=6.082246337337834E-4]:1.293353409727E-1,98[&rate=6.082246337337834E-4]:6.531655512526E-1)[&rate=6.082246337337834E-4]:3.483200818346E-2)[&rate=6.082246337337834E-4]:6.461464520557E-3)[&rate=6.082246337337834E-4]:6.647558868375E-3,40[&rate=6.082246337337834E-4]:5.726912822787E-1)[&rate=6.082246337337834E-4]:2.730229074248E-2)[&rate=6.082246337337834E-4]:8.02408167504E-2)[&rate=6.082246337337834E-4]:6.619152153268E-1,(((45[&rate=6.082246337337834E-4]:7.212162287134E-1,((44[&rate=6.082246337337834E-4]:6.060965406895E-1,(51[&rate=6.082246337337834E-4]:4.984767877004E-1,((43[&rate=6.082246337337834E-4]:3.63812277287E-1,46[&rate=6.082246337337834E-4]:3.63812277287E-1)[&rate=6.082246337337834E-4]:7.953271684842E-2,((48[&rate=6.082246337337834E-4]:1.891962195894E-1,42[&rate=6.082246337337834E-4]:1.509448534692E-1)[&rate=6.082246337337834E-4]:1.923315639442E-1,41[&rate=6.082246337337834E-4]:3.378119365391E-1)[&rate=6.082246337337834E-4]:5.088824885333E-2)[&rate=6.082246337337834E-4]:8.245419793647E-2)[&rate=6.082246337337834E-4]:8.576182949188E-2)[&rate=6.082246337337834E-4]:5.434044580753E-2,(47[&rate=6.082246337337834E-4]:4.270046229154E-1,(49[&rate=6.082246337337834E-4]:3.504932607971E-1,50[&rate=6.082246337337834E-4]:3.504932607971E-1)[&rate=6.082246337337834E-4]:4.372447687257E-2)[&rate=6.082246337337834E-4]:2.388968444559E-1)[&rate=6.082246337337834E-4]:6.351148265342E-2)[&rate=6.082246337337834E-4]:8.376049759916E-2,((((((62[&rate=6.082246337337834E-4]:2.705451032313E-1,64[&rate=6.082246337337834E-4]:2.294492128202E-1)[&rate=6.082246337337834E-4]:1.930604853677E-3,60[&rate=6.082246337337834E-4]:8.069488616721E-2)[&rate=6.082246337337834E-4]:4.474806197806E-2,65[&rate=6.082246337337834E-4]:1.254429481453E-1)[&rate=6.082246337337834E-4]:4.809130915433E-1,(61[&rate=6.082246337337834E-4]:1.318625028888E-1,63[&rate=6.082246337337834E-4]:9.076661247779E-2)[&rate=6.082246337337834E-4]:6.662743587175E-1)[&rate=6.082246337337834E-4]:6.49050716752E-1,128[&rate=6.082246337337834E-4]:1.307461550961E0)[&rate=6.082246337337834E-4]:7.855861675073E-2,((((129[&rate=6.082246337337834E-4]:1.868228061405E-2,132[&rate=6.082246337337834E-4]:2.142200664141E-2)[&rate=6.082246337337834E-4]:2.732892733219E-1,(130[&rate=6.082246337337834E-4]:1.592077070763E-1,131[&rate=6.082246337337834E-4]:1.619474331036E-1)[&rate=6.082246337337834E-4]:1.327638468597E-1)[&rate=6.082246337337834E-4]:3.995879904132E-1,118[&rate=6.082246337337834E-4]:8.28545845719E-1)[&rate=6.082246337337834E-4]:3.002407820242E-3,69[&rate=6.082246337337834E-4]:8.425071576489E-1)[&rate=6.082246337337834E-4]:6.941979415697E-1)[&rate=6.082246337337834E-4]:1.923527708921E-1)[&rate=6.082246337337834E-4]:1.472850330767E-1,(36[&rate=6.082246337337834E-4]:1.376424561013E-1,(35[&rate=6.082246337337834E-4]:4.820038133031E-3,(121[&rate=6.082246337337834E-4]:1.831952570558E0,127[&rate=6.082246337337834E-4]:2.273048460969E0)[&rate=6.082246337337834E-4]:2.988948648351E-1)[&rate=6.082246337337834E-4]:8.624707550256E-2)[&rate=6.082246337337834E-4]:1.058237347573E-1)[&rate=6.082246337337834E-4]:4.74587299261E-1)[&rate=6.082246337337834E-4]:2.478341065532E-1,(((59[&rate=6.082246337337834E-4]:4.113746333119E-1,((57[&rate=6.082246337337834E-4]:2.603373494225E-1,(37[&rate=6.082246337337834E-4]:2.420017984229E-1,(58[&rate=6.082246337337834E-4]:2.135654364934E-1,54[&rate=6.082246337337834E-4]:1.561883873131E-1)[&rate=6.082246337337834E-4]:9.31067886936E-3)[&rate=6.082246337337834E-4]:5.38546766827E-2)[&rate=6.082246337337834E-4]:1.250906171595E-1,(55[&rate=6.082246337337834E-4]:2.304154505589E-1,56[&rate=6.082246337337834E-4]:2.304154505589E-1)[&rate=6.082246337337834E-4]:1.440835542744E-1)[&rate=6.082246337337834E-4]:2.867890716696E-2)[&rate=6.082246337337834E-4]:2.429035771161E-1,68[&rate=6.082246337337834E-4]:6.05097882559E-1)[&rate=6.082246337337834E-4]:6.369064908058E-1,((((133[&rate=6.082246337337834E-4]:7.672866282879E-1,137[&rate=6.082246337337834E-4]:8.083825186989E-1)[&rate=6.082246337337834E-4]:7.246683036805E-2,134[&rate=6.082246337337834E-4]:8.096164723548E-1)[&rate=6.082246337337834E-4]:7.55441424203E-1,((52[&rate=6.082246337337834E-4]:6.24400462119E-1,((29[&rate=6.082246337337834E-4]:5.978976307827E-1,(5[&rate=6.082246337337834E-4]:2.454683587614E-1,12[&rate=6.082246337337834E-4]:2.838245231449E-1)[&rate=6.082246337337834E-4]:2.072237925693E-1)[&rate=6.082246337337834E-4]:1.917053984556E-1,103[&rate=6.082246337337834E-4]:5.567263169095E-1)[&rate=6.082246337337834E-4]:1.73196787977E0)[&rate=6.082246337337834E-4]:4.012881838724E-2,((((((77[&rate=6.082246337337834E-4]:4.597376826744E-1,73[&rate=6.082246337337834E-4]:4.652171347291E-1)[&rate=6.082246337337834E-4]:1.488399452274E-2,((79[&rate=6.082246337337834E-4]:2.159007143392E-1,(72[&rate=6.082246337337834E-4]:3.315073009702E-2,78[&rate=6.082246337337834E-4]:5.506853831633E-2)[&rate=6.082246337337834E-4]:1.608321760228E-1)[&rate=6.082246337337834E-4]:5.655735202668E-2,82[&rate=6.082246337337834E-4]:2.806772444479E-1)[&rate=6.082246337337834E-4]:1.665471724752E-1)[&rate=6.082246337337834E-4]:2.618013760956E-2,71[&rate=6.082246337337834E-4]:4.377881161765E-1)[&rate=6.082246337337834E-4]:1.886406467795E-2,(81[&rate=6.082246337337834E-4]:2.32939720605E-2,80[&rate=6.082246337337834E-4]:2.32939720605E-2)[&rate=6.082246337337834E-4]:4.525362909857E-1)[&rate=6.082246337337834E-4]:3.129342751446E-1,(75[&rate=6.082246337337834E-4]:7.747043612777E-1,(76[&rate=6.082246337337834E-4]:7.173587118186E-1,(74[&rate=6.082246337337834E-4]:5.457237658315E-1,70[&rate=6.082246337337834E-4]:5.07367601448E-1)[&rate=6.082246337337834E-4]:1.716349459871E-1)[&rate=6.082246337337834E-4]:5.734564945907E-2)[&rate=6.082246337337834E-4]:6.337524540622E-2)[&rate=6.082246337337834E-4]:5.304464827318E-1,53[&rate=6.082246337337834E-4]:6.220630308036E-1)[&rate=6.082246337337834E-4]:3.426952839122E-2)[&rate=6.082246337337834E-4]:1.567828266959E-1)[&rate=6.082246337337834E-4]:2.60841681569E-1,125[&rate=6.082246337337834E-4]:8.635745537985E-1)[&rate=6.082246337337834E-4]:5.450964862331E-1)[&rate=6.082246337337834E-4]:2.250285186145E-1)[&rate=6.082246337337834E-4]:1.150481025169E-1)[&rate=6.082246337337834E-4]:1.43576154139E-2)[&rate=6.082246337337834E-4]:9.63090111078E-2,34[&rate=6.082246337337834E-4]:2.820132846156E-1);
tree STATE_56790000 [&joint=-20973.070566999464,lnP=-20973.070566999464] = [&R] (33[&rate=5.384348650788449E-4]:9.101035865508E-2,(((32[&rate=5.384348650788449E-4]:9.060450254654E-3,34[&rate=5.384348650788449E-4]:3.097825847374E-2)[&rate=5.384348650788449E-4]:1.825701470609E-3,((((119[&rate=5.384348650788449E-4]:1.339645067442E0,(135[&rate=5.384348650788449E-4]:6.79651398838E-1,(138[&rate=5.384348650788449E-4]:2.24918606771E-1,136[&rate=5.384348650788449E-4]:9.341175745577E-2)[&rate=5.384348650788449E-4]:6.547327920671E-1)[&rate=5.384348650788449E-4]:3.120484631248E-1)[&rate=5.384348650788449E-4]:4.646007841641E-1,(126[&rate=5.384348650788449E-4]:2.865542081874E-1,120[&rate=5.384348650788449E-4]:9.763663198723E-1)[&rate=5.384348650788449E-4]:7.319891207752E-1)[&rate=5.384348650788449E-4]:7.216417438682E-1,((67[&rate=5.384348650788449E-4]:1.523369647285E-1,(122[&rate=5.384348650788449E-4]:4.04505610291E-1,(123[&rate=5.384348650788449E-4]:2.840893808721E-1,124[&rate=5.384348650788449E-4]:2.813571404349E-1)[&rate=5.384348650788449E-4]:1.204162294189E-1)[&rate=5.384348650788449E-4]:2.491039047782E-1)[&rate=5.384348650788449E-4]:2.306570307096E-1,66[&rate=5.384348650788449E-4]:3.82993995438E-1)[&rate=5.384348650788449E-4]:1.100168877078E-1)[&rate=5.384348650788449E-4]:2.055061015634E-1,((38[&rate=5.384348650788449E-4]:9.578235508953E-1,((146[&rate=5.384348650788449E-4]:8.412229364752E-1,(((39[&rate=5.384348650788449E-4]:5.163884906911E-1,40[&rate=5.384348650788449E-4]:5.163884906911E-1)[&rate=5.384348650788449E-4]:8.78438876267E-4,(((31[&rate=5.384348650788449E-4]:9.137378987584E-1,(26[&rate=5.384348650788449E-4]:6.632431948059E-1,(7[&rate=5.384348650788449E-4]:3.112656004455E-1,8[&rate=5.384348650788449E-4]:3.112656004455E-1)[&rate=5.384348650788449E-4]:2.451282792919E-1)[&rate=5.384348650788449E-4]:2.066590875141E-1)[&rate=5.384348650788449E-4]:7.348623200842E-2,(22[&rate=5.384348650788449E-4]:4.456271485531E-1,27[&rate=5.384348650788449E-4]:4.620655047174E-1)[&rate=5.384348650788449E-4]:4.868024616657E-1)[&rate=5.384348650788449E-4]:5.503066060951E-1,2[&rate=5.384348650788449E-4]:1.310133476588E0)[&rate=5.384348650788449E-4]:1.163859255809E0)[&rate=5.384348650788449E-4]:1.487529530176E-1,((97[&rate=5.384348650788449E-4]:4.494012295225E-1,16[&rate=5.384348650788449E-4]:2.605932407006E0)[&rate=5.384348650788449E-4]:5.962450247349E-3,(147[&rate=5.384348650788449E-4]:4.797025816487E-1,(101[&rate=5.384348650788449E-4]:8.447044368204E-1,((((142[&rate=5.384348650788449E-4]:5.514676919416E-1,((145[&rate=5.384348650788449E-4]:8.608029510588E-2,141[&rate=5.384348650788449E-4]:8.33405690783E-2)[&rate=5.384348650788449E-4]:1.016068557636E-1,144[&rate=5.384348650788449E-4]:1.822076988146E-1)[&rate=5.384348650788449E-4]:3.637805410721E-1)[&rate=5.384348650788449E-4]:7.478845350369E-1,(102[&rate=5.384348650788449E-4]:1.295869096868E-2,((24[&rate=5.384348650788449E-4]:9.311200140426E-1,((21[&rate=5.384348650788449E-4]:4.104702506377E-1,28[&rate=5.384348650788449E-4]:4.351277848842E-1)[&rate=5.384348650788449E-4]:3.894569807395E-1,1[&rate=5.384348650788449E-4]:3.828339576079E-2)[&rate=5.384348650788449E-4]:1.120147004735E-1)[&rate=5.384348650788449E-4]:4.777191282167E-2,((11[&rate=5.384348650788449E-4]:3.892873356804E-1,140[&rate=5.384348650788449E-4]:3.701092534887E-1)[&rate=5.384348650788449E-4]:1.537642544644E-1,(23[&rate=5.384348650788449E-4]:5.363413813357E-1,(25[&rate=5.384348650788449E-4]:4.283245289434E-1,20[&rate=5.384348650788449E-4]:4.091464467517E-1)[&rate=5.384348650788449E-4]:1.18975756502E-1)[&rate=5.384348650788449E-4]:9.164171565835E-2)[&rate=5.384348650788449E-4]:3.399499257605E-1)[&rate=5.384348650788449E-4]:1.957105997208E-1)[&rate=5.384348650788449E-4]:3.981819354406E-2)[&rate=5.384348650788449E-4]:5.154376105931E-3,(((116[&rate=5.384348650788449E-4]:6.783124669439E-1,((109[&rate=5.384348650788449E-4]:4.127820241684E-1,(((114[&rate=5.384348650788449E-4]:8.809772745245E-2,104[&rate=5.384348650788449E-4]:1.483717000552E-1)[&rate=5.384348650788449E-4]:9.319240128284E-2,107[&rate=5.384348650788449E-4]:2.415641013381E-1)[&rate=5.384348650788449E-4]:1.225191221351E-1,108[&rate=5.384348650788449E-4]:3.613434974457E-1)[&rate=5.384348650788449E-4]:2.952071850356E-2)[&rate=5.384348650788449E-4]:1.992427831436E-1,(115[&rate=5.384348650788449E-4]:4.16466901695E-1,(13[&rate=5.384348650788449E-4]:3.306110344959E-1,19[&rate=5.384348650788449E-4]:3.689671988795E-1)[&rate=5.384348650788449E-4]:1.680476480209E-1)[&rate=5.384348650788449E-4]:1.161058508225E-1)[&rate=5.384348650788449E-4]:1.457397144264E-1)[&rate=5.384348650788449E-4]:8.178780795668E-2,((148[&rate=5.384348650788449E-4]:3.621813557777E-1,143[&rate=5.384348650788449E-4]:3.594416297503E-1)[&rate=5.384348650788449E-4]:4.153980450006E-1,((139[&rate=5.384348650788449E-4]:2.061751440271E-1,111[&rate=5.384348650788449E-4]:3.083267827372E-2)[&rate=5.384348650788449E-4]:3.193320796913E-1,106[&rate=5.384348650788449E-4]:3.337264018006E-1)[&rate=5.384348650788449E-4]:4.657708071967E-1)[&rate=5.384348650788449E-4]:2.087703850596E-2)[&rate=5.384348650788449E-4]:2.471543990736E-1,((17[&rate=5.384348650788449E-4]:4.887316049476E-1,14[&rate=5.384348650788449E-4]:4.503754405639E-1)[&rate=5.384348650788449E-4]:2.930625867396E-1,(117[&rate=5.384348650788449E-4]:5.91917403793E-1,(((112[&rate=5.384348650788449E-4]:4.586532530448E-1,9[&rate=5.384348650788449E-4]:4.504340749627E-1)[&rate=5.384348650788449E-4]:1.470881567364E-2,((30[&rate=5.384348650788449E-4]:3.192069040062E-1,4[&rate=5.384348650788449E-4]:1.466041642802E-1)[&rate=5.384348650788449E-4]:2.067462113183E-1,113[&rate=5.384348650788449E-4]:4.108846221737E-1)[&rate=5.384348650788449E-4]:6.247744654473E-2)[&rate=5.384348650788449E-4]:1.111899100492E-1,(110[&rate=5.384348650788449E-4]:3.91814173072E-1,105[&rate=5.384348650788449E-4]:3.698963648529E-1)[&rate=5.384348650788449E-4]:1.872583536409E-1)[&rate=5.384348650788449E-4]:4.625698997839E-3)[&rate=5.384348650788449E-4]:1.542603495381E-1)[&rate=5.384348650788449E-4]:3.460084274924E-1)[&rate=5.384348650788449E-4]:4.245740856228E-2)[&rate=5.384348650788449E-4]:1.043027969196E-1,((3[&rate=5.384348650788449E-4]:6.400710101246E-1,((88[&rate=5.384348650788449E-4]:2.384478796993E-1,89[&rate=5.384348650788449E-4]:2.521465098364E-1)[&rate=5.384348650788449E-4]:2.552658523836E-1,((((93[&rate=5.384348650788449E-4]:1.112482293083E-1,(86[&rate=5.384348650788449E-4]:5.519992206025E-2,85[&rate=5.384348650788449E-4]:5.519992206025E-2)[&rate=5.384348650788449E-4]:4.234967711101E-2)[&rate=5.384348650788449E-4]:1.70202767833E-2,84[&rate=5.384348650788449E-4]:1.145698759546E-1)[&rate=5.384348650788449E-4]:8.052538779285E-2,83[&rate=5.384348650788449E-4]:1.950952637474E-1)[&rate=5.384348650788449E-4]:8.580935219739E-3,(((90[&rate=5.384348650788449E-4]:1.019345866314E-2,91[&rate=5.384348650788449E-4]:1.019345866314E-2)[&rate=5.384348650788449E-4]:4.220454468238E-2,92[&rate=5.384348650788449E-4]:5.239800334552E-2)[&rate=5.384348650788449E-4]:1.528485564571E-1,87[&rate=5.384348650788449E-4]:1.915479296656E-1)[&rate=5.384348650788449E-4]:1.21282693015E-2)[&rate=5.384348650788449E-4]:2.900375331158E-1)[&rate=5.384348650788449E-4]:6.860833054387E-1)[&rate=5.384348650788449E-4]:8.916103343124E-2,((6[&rate=5.384348650788449E-4]:2.043988030812E-1,18[&rate=5.384348650788449E-4]:2.674125017113E-1)[&rate=5.384348650788449E-4]:3.707256812767E-1,(10[&rate=5.384348650788449E-4]:3.236512408781E-1,15[&rate=5.384348650788449E-4]:3.620074052616E-1)[&rate=5.384348650788449E-4]:2.679115996441E-1)[&rate=5.384348650788449E-4]:2.061623537184E-1)[&rate=5.384348650788449E-4]:4.302622879551E-1)[&rate=5.384348650788449E-4]:6.879498313371E-1)[&rate=5.384348650788449E-4]:5.507852546417E-1)[&rate=5.384348650788449E-4]:1.040763986677E-1)[&rate=5.384348650788449E-4]:1.396179514489E-1)[&rate=5.384348650788449E-4]:5.498447465537E-2)[&rate=5.384348650788449E-4]:9.286393218194E-2,((98[&rate=5.384348650788449E-4]:6.064974622742E-1,(99[&rate=5.384348650788449E-4]:4.633696568007E-1,96[&rate=5.384348650788449E-4]:4.278505311178E-1)[&rate=5.384348650788449E-4]:1.649857289708E-1)[&rate=5.384348650788449E-4]:2.781389146611E-2,((100[&rate=5.384348650788449E-4]:3.386589371542E-1,94[&rate=5.384348650788449E-4]:3.386589371542E-1)[&rate=5.384348650788449E-4]:1.345572165755E-1,95[&rate=5.384348650788449E-4]:5.579156072818E-1)[&rate=5.384348650788449E-4]:8.732470820727E-2)[&rate=5.384348650788449E-4]:3.079722362282E-1)[&rate=5.384348650788449E-4]:2.122612724021E-1)[&rate=5.384348650788449E-4]:1.244547567133E-1,(((36[&rate=5.384348650788449E-4]:4.702528671497E-2,35[&rate=5.384348650788449E-4]:4.499442492167E-4)[&rate=5.384348650788449E-4]:2.45176580497E-2,(121[&rate=5.384348650788449E-4]:2.033152200959E0,127[&rate=5.384348650788449E-4]:2.47424809137E0)[&rate=5.384348650788449E-4]:1.178427986002E-1)[&rate=5.384348650788449E-4]:2.23705743566E-1,((69[&rate=5.384348650788449E-4]:8.913400940307E-1,(118[&rate=5.384348650788449E-4]:7.00816975312E-1,(131[&rate=5.384348650788449E-4]:3.29803719464E-1,((132[&rate=5.384348650788449E-4]:1.806150476345E-1,130[&rate=5.384348650788449E-4]:1.778753216071E-1)[&rate=5.384348650788449E-4]:1.2763670672E-2,129[&rate=5.384348650788449E-4]:1.906389922791E-1)[&rate=5.384348650788449E-4]:1.364250011575E-1)[&rate=5.384348650788449E-4]:2.367666805055E-1)[&rate=5.384348650788449E-4]:1.79564214609E-1)[&rate=5.384348650788449E-4]:9.108052318427E-1,(((((62[&rate=5.384348650788449E-4]:3.860217358756E-1,65[&rate=5.384348650788449E-4]:1.942409139578E-1)[&rate=5.384348650788449E-4]:2.487832790442E-3,(60[&rate=5.384348650788449E-4]:2.360199370544E-2,64[&rate=5.384348650788449E-4]:1.742869252121E-1)[&rate=5.384348650788449E-4]:1.731267530428E-1)[&rate=5.384348650788449E-4]:2.845588730505E-1,(61[&rate=5.384348650788449E-4]:2.07370424654E-1,63[&rate=5.384348650788449E-4]:1.66274534243E-1)[&rate=5.384348650788449E-4]:4.656980170624E-1)[&rate=5.384348650788449E-4]:7.843151958992E-1,128[&rate=5.384348650788449E-4]:1.317657610218E0)[&rate=5.384348650788449E-4]:3.190793013562E-1,(((((((41[&rate=5.384348650788449E-4]:2.284394919317E-1,48[&rate=5.384348650788449E-4]:2.721553389261E-1)[&rate=5.384348650788449E-4]:1.359842533123E-1,42[&rate=5.384348650788449E-4]:3.698882261182E-1)[&rate=5.384348650788449E-4]:6.303173060198E-2,(43[&rate=5.384348650788449E-4]:4.432506517748E-1,46[&rate=5.384348650788449E-4]:4.432506517748E-1)[&rate=5.384348650788449E-4]:3.884963281412E-2)[&rate=5.384348650788449E-4]:8.682230522044E-2,47[&rate=5.384348650788449E-4]:5.689225898093E-1)[&rate=5.384348650788449E-4]:3.681525454413E-2,44[&rate=5.384348650788449E-4]:6.002733634792E-1)[&rate=5.384348650788449E-4]:3.157627746599E-2,((49[&rate=5.384348650788449E-4]:3.95225532191E-1,50[&rate=5.384348650788449E-4]:3.95225532191E-1)[&rate=5.384348650788449E-4]:1.933085842161E-1,51[&rate=5.384348650788449E-4]:5.939985972813E-1)[&rate=5.384348650788449E-4]:1.599312016663E-2)[&rate=5.384348650788449E-4]:2.770874912559E-2,45[&rate=5.384348650788449E-4]:6.568261496337E-1)[&rate=5.384348650788449E-4]:2.065145496496E-1)[&rate=5.384348650788449E-4]:1.472348279173E-2)[&rate=5.384348650788449E-4]:1.259800747862E-1)[&rate=5.384348650788449E-4]:2.312395152282E-1)[&rate=5.384348650788449E-4]:2.186041236161E-1)[&rate=5.384348650788449E-4]:1.973006738652E-1)[&rate=5.384348650788449E-4]:8.650090667596E-3,(((57[&rate=5.384348650788449E-4]:5.110871357078E-1,(((58[&rate=5.384348650788449E-4]:1.641356189096E-1,54[&rate=5.384348650788449E-4]:1.067585697293E-1)[&rate=5.384348650788449E-4]:4.420265548981E-2,(37[&rate=5.384348650788449E-4]:9.22244552665E-2,59[&rate=5.384348650788449E-4]:5.397308914627E-2)[&rate=5.384348650788449E-4]:1.35239502193E-1)[&rate=5.384348650788449E-4]:2.068304832138E-1,(56[&rate=5.384348650788449E-4]:1.972688984991E-1,55[&rate=5.384348650788449E-4]:1.972688984991E-1)[&rate=5.384348650788449E-4]:1.905774547425E-1)[&rate=5.384348650788449E-4]:1.123118207176E-1)[&rate=5.384348650788449E-4]:2.162110866779E-1,68[&rate=5.384348650788449E-4]:6.753856540797E-1)[&rate=5.384348650788449E-4]:6.033307508994E-1,(125[&rate=5.384348650788449E-4]:8.557684332098E-1,((((137[&rate=5.384348650788449E-4]:3.642816609957E-1,133[&rate=5.384348650788449E-4]:3.231857705846E-1)[&rate=5.384348650788449E-4]:2.109061182734E-1,134[&rate=5.384348650788449E-4]:5.039549025569E-1)[&rate=5.384348650788449E-4]:8.042533315408E-1,(((81[&rate=5.384348650788449E-4]:1.984075659614E-1,80[&rate=5.384348650788449E-4]:1.984075659614E-1)[&rate=5.384348650788449E-4]:3.929434187579E-1,((73[&rate=5.384348650788449E-4]:4.005121633256E-1,(77[&rate=5.384348650788449E-4]:3.587378525432E-1,71[&rate=5.384348650788449E-4]:2.957241539131E-1)[&rate=5.384348650788449E-4]:3.629485872761E-2)[&rate=5.384348650788449E-4]:3.040023811602E-2,((79[&rate=5.384348650788449E-4]:1.816372504981E-1,(72[&rate=5.384348650788449E-4]:8.892674675421E-3,78[&rate=5.384348650788449E-4]:3.081048289473E-2)[&rate=5.384348650788449E-4]:1.508267676034E-1)[&rate=5.384348650788449E-4]:1.098048565236E-1,82[&rate=5.384348650788449E-4]:2.996612851039E-1)[&rate=5.384348650788449E-4]:9.837440400898E-2)[&rate=5.384348650788449E-4]:2.097536517708E-1)[&rate=5.384348650788449E-4]:8.294936206583E-2,(75[&rate=5.384348650788449E-4]:5.646324358842E-1,((76[&rate=5.384348650788449E-4]:3.377108748386E-1,74[&rate=5.384348650788449E-4]:3.377108748386E-1)[&rate=5.384348650788449E-4]:1.246872064493E-1,70[&rate=5.384348650788449E-4]:4.240419169044E-1)[&rate=5.384348650788449E-4]:1.022343545964E-1)[&rate=5.384348650788449E-4]:1.58982979394E-1)[&rate=5.384348650788449E-4]:5.791133667646E-1)[&rate=5.384348650788449E-4]:3.622340298771E-1,((52[&rate=5.384348650788449E-4]:6.14661170231E-1,((29[&rate=5.384348650788449E-4]:5.685235339829E-1,(5[&rate=5.384348650788449E-4]:5.811322238419E-2,12[&rate=5.384348650788449E-4]:9.646938676765E-2)[&rate=5.384348650788449E-4]:3.652048321467E-1)[&rate=5.384348650788449E-4]:4.29433118943E-1,103[&rate=5.384348650788449E-4]:7.65079940597E-1)[&rate=5.384348650788449E-4]:1.513874964195E0)[&rate=5.384348650788449E-4]:2.993193580342E-1,53[&rate=5.384348650788449E-4]:9.057838069538E-1)[&rate=5.384348650788449E-4]:1.27159463539E-2)[&rate=5.384348650788449E-4]:1.476511935633E-1)[&rate=5.384348650788449E-4]:5.89614638436E-1)[&rate=5.384348650788449E-4]:1.734719820352E-1)[&rate=5.384348650788449E-4]:6.599466420751E-2);
tree STATE_56880000 [&joint=-20972.589693226582,lnP=-20972.589693226582] = [&R] ((((((126[&rate=5.72176066087193E-4]:1.036810909022E0,((((138[&rate=5.72176066087193E-4]:1.796871213458E-1,136[&rate=5.72176066087193E-4]:4.818027203061E-2)[&rate=5.72176066087193E-4]:3.866263268542E-1,135[&rate=5.72176066087193E-4]:3.663134482E-1)[&rate=5.72176066087193E-4]:9.345792403224E-2,120[&rate=5.72176066087193E-4]:7.118261667527E-1)[&rate=5.72176066087193E-4]:1.648907670396E-1,119[&rate=5.72176066087193E-4]:9.726073447512E-1)[&rate=5.72176066087193E-4]:8.499060869145E-1)[&rate=5.72176066087193E-4]:7.107763042694E-1,(67[&rate=5.72176066087193E-4]:2.265031461721E-1,(122[&rate=5.72176066087193E-4]:2.325209931909E-1,(123[&rate=5.72176066087193E-4]:7.856623112125E-2,124[&rate=5.72176066087193E-4]:7.583399068413E-2)[&rate=5.72176066087193E-4]:1.539547620696E-1)[&rate=5.72176066087193E-4]:4.952547033219E-1)[&rate=5.72176066087193E-4]:2.739098774343E-1)[&rate=5.72176066087193E-4]:9.552060823987E-3,66[&rate=5.72176066087193E-4]:5.099650844304E-1)[&rate=5.72176066087193E-4]:3.355832333203E-1,((((59[&rate=5.72176066087193E-4]:3.665493561048E-1,(((57[&rate=5.72176066087193E-4]:1.169236967049E-1,37[&rate=5.72176066087193E-4]:1.52442822388E-1)[&rate=5.72176066087193E-4]:1.883086753717E-1,(54[&rate=5.72176066087193E-4]:2.239609194645E-1,58[&rate=5.72176066087193E-4]:2.813379686448E-1)[&rate=5.72176066087193E-4]:4.028784605475E-2)[&rate=5.72176066087193E-4]:2.621987328477E-2,(55[&rate=5.72176066087193E-4]:2.617432187459E-1,56[&rate=5.72176066087193E-4]:2.617432187459E-1)[&rate=5.72176066087193E-4]:5.878006486671E-2)[&rate=5.72176066087193E-4]:3.782935118051E-2)[&rate=5.72176066087193E-4]:5.160133206414E-1,68[&rate=5.72176066087193E-4]:8.333823488772E-1)[&rate=5.72176066087193E-4]:2.438972105241E-1,(125[&rate=5.72176066087193E-4]:9.386029732217E-1,(((52[&rate=5.72176066087193E-4]:3.994289254223E-1,((29[&rate=5.72176066087193E-4]:4.915161963824E-1,(5[&rate=5.72176066087193E-4]:8.996351472907E-2,12[&rate=5.72176066087193E-4]:1.283196791125E-1)[&rate=5.72176066087193E-4]:2.563472022014E-1)[&rate=5.72176066087193E-4]:1.404314756239E-1,103[&rate=5.72176066087193E-4]:3.990709596776E-1)[&rate=5.72176066087193E-4]:1.664651700306E0)[&rate=5.72176066087193E-4]:1.390052669858E-1,(134[&rate=5.72176066087193E-4]:4.52585986338E-1,(133[&rate=5.72176066087193E-4]:4.55504309739E-1,137[&rate=5.72176066087193E-4]:4.966002001501E-1)[&rate=5.72176066087193E-4]:2.721866290009E-2)[&rate=5.72176066087193E-4]:8.295939954258E-1)[&rate=5.72176066087193E-4]:1.112256297195E-1,(53[&rate=5.72176066087193E-4]:5.419221943715E-1,(((71[&rate=5.72176066087193E-4]:2.663230634985E-1,77[&rate=5.72176066087193E-4]:3.293367621287E-1)[&rate=5.72176066087193E-4]:1.335835655265E-1,((81[&rate=5.72176066087193E-4]:1.107170611395E-1,80[&rate=5.72176066087193E-4]:1.107170611395E-1)[&rate=5.72176066087193E-4]:1.706335694027E-1,(((82[&rate=5.72176066087193E-4]:1.371087751558E-1,79[&rate=5.72176066087193E-4]:1.288895970737E-1)[&rate=5.72176066087193E-4]:9.014807688665E-2,(78[&rate=5.72176066087193E-4]:3.875141612508E-2,72[&rate=5.72176066087193E-4]:1.683360790576E-2)[&rate=5.72176066087193E-4]:1.802862578353E-1)[&rate=5.72176066087193E-4]:6.231803024406E-2,73[&rate=5.72176066087193E-4]:3.224515946152E-1)[&rate=5.72176066087193E-4]:8.214104420045E-3)[&rate=5.72176066087193E-4]:1.377340806746E-1)[&rate=5.72176066087193E-4]:2.105895558565E-1,(75[&rate=5.72176066087193E-4]:4.824254207692E-1,(70[&rate=5.72176066087193E-4]:3.806576502725E-1,(74[&rate=5.72176066087193E-4]:3.801027156307E-1,76[&rate=5.72176066087193E-4]:3.801027156307E-1)[&rate=5.72176066087193E-4]:3.89110990253E-2)[&rate=5.72176066087193E-4]:6.341160611326E-2)[&rate=5.72176066087193E-4]:1.965639147972E-1)[&rate=5.72176066087193E-4]:6.093959174172E-1)[&rate=5.72176066087193E-4]:9.954090644484E-2)[&rate=5.72176066087193E-4]:5.075223860666E-1)[&rate=5.72176066087193E-4]:3.053432528463E-1)[&rate=5.72176066087193E-4]:2.903371540332E-2,((35[&rate=5.72176066087193E-4]:2.187645156135E-1,((127[&rate=5.72176066087193E-4]:2.739195193991E0,(36[&rate=5.72176066087193E-4]:1.594653116892E-2,121[&rate=5.72176066087193E-4]:2.095398585963E0)[&rate=5.72176066087193E-4]:2.027007176171E-1)[&rate=5.72176066087193E-4]:3.179249669729E-2,((45[&rate=5.72176066087193E-4]:5.799439911507E-1,(((49[&rate=5.72176066087193E-4]:3.487881567654E-1,50[&rate=5.72176066087193E-4]:3.487881567654E-1)[&rate=5.72176066087193E-4]:9.827622490268E-2,(51[&rate=5.72176066087193E-4]:3.391808718473E-1,(47[&rate=5.72176066087193E-4]:8.27733077302E-3,44[&rate=5.72176066087193E-4]:2.812849898767E-3)[&rate=5.72176066087193E-4]:3.582259454458E-1)[&rate=5.72176066087193E-4]:1.133479906951E-1)[&rate=5.72176066087193E-4]:6.920960090075E-2,((42[&rate=5.72176066087193E-4]:2.541229711473E-1,(41[&rate=5.72176066087193E-4]:2.15055944259E-1,48[&rate=5.72176066087193E-4]:2.587717912534E-1)[&rate=5.72176066087193E-4]:3.360254601407E-2)[&rate=5.72176066087193E-4]:1.014923439673E-1,(43[&rate=5.72176066087193E-4]:3.93547010843E-1,46[&rate=5.72176066087193E-4]:3.93547010843E-1)[&rate=5.72176066087193E-4]:1.124863214031E-2)[&rate=5.72176066087193E-4]:1.442652248313E-1)[&rate=5.72176066087193E-4]:3.907984464749E-2)[&rate=5.72176066087193E-4]:2.305935693996E-1,(128[&rate=5.72176066087193E-4]:1.423950756794E0,((((64[&rate=5.72176066087193E-4]:4.12249270141E-1,62[&rate=5.72176066087193E-4]:4.533451605521E-1)[&rate=5.72176066087193E-4]:4.073991328362E-2,(60[&rate=5.72176066087193E-4]:2.716518862165E-1,65[&rate=5.72176066087193E-4]:2.716518862165E-1)[&rate=5.72176066087193E-4]:3.065236570143E-2)[&rate=5.72176066087193E-4]:3.608031306101E-1,(61[&rate=5.72176066087193E-4]:9.835759376695E-2,63[&rate=5.72176066087193E-4]:5.726170335591E-2)[&rate=5.72176066087193E-4]:7.565306106789E-1)[&rate=5.72176066087193E-4]:6.083649264981E-1,((((131[&rate=5.72176066087193E-4]:2.470421958841E-1,130[&rate=5.72176066087193E-4]:2.443024698568E-1)[&rate=5.72176066087193E-4]:4.613546425806E-2,(132[&rate=5.72176066087193E-4]:1.20479477225E-1,129[&rate=5.72176066087193E-4]:1.177397511977E-1)[&rate=5.72176066087193E-4]:1.726981829172E-1)[&rate=5.72176066087193E-4]:3.003045035026E-1,118[&rate=5.72176066087193E-4]:7.277287389874E-1)[&rate=5.72176066087193E-4]:1.579578823151E-1,69[&rate=5.72176066087193E-4]:8.966455254121E-1)[&rate=5.72176066087193E-4]:5.775665096415E-1)[&rate=5.72176066087193E-4]:1.004236532472E-1)[&rate=5.72176066087193E-4]:1.599830160478E-1)[&rate=5.72176066087193E-4]:1.486977534636E-1)[&rate=5.72176066087193E-4]:1.490011259593E-2)[&rate=5.72176066087193E-4]:3.338778385455E-1,(38[&rate=5.72176066087193E-4]:7.423134904504E-1,((((31[&rate=5.72176066087193E-4]:9.053175317312E-1,(22[&rate=5.72176066087193E-4]:4.807818694966E-1,27[&rate=5.72176066087193E-4]:4.972202256609E-1)[&rate=5.72176066087193E-4]:3.697411416866E-1)[&rate=5.72176066087193E-4]:2.000895232698E-1,((26[&rate=5.72176066087193E-4]:6.439151747692E-1,(7[&rate=5.72176066087193E-4]:1.27341585612E-1,8[&rate=5.72176066087193E-4]:1.27341585612E-1)[&rate=5.72176066087193E-4]:4.097242740887E-1)[&rate=5.72176066087193E-4]:2.955086015439E-1,2[&rate=5.72176066087193E-4]:7.558621324774E-1)[&rate=5.72176066087193E-4]:1.221476622495E-1)[&rate=5.72176066087193E-4]:1.747916176068E0,(((99[&rate=5.72176066087193E-4]:5.288264405725E-1,96[&rate=5.72176066087193E-4]:4.933073148896E-1)[&rate=5.72176066087193E-4]:4.068274992871E-2,(98[&rate=5.72176066087193E-4]:4.829490142353E-1,((100[&rate=5.72176066087193E-4]:5.912887568212E-2,94[&rate=5.72176066087193E-4]:5.912887568212E-2)[&rate=5.72176066087193E-4]:2.710739314731E-1,95[&rate=5.72176066087193E-4]:4.149022607073E-1)[&rate=5.72176066087193E-4]:7.897571527673E-2)[&rate=5.72176066087193E-4]:6.470225276864E-2)[&rate=5.72176066087193E-4]:8.981509234592E-2,(97[&rate=5.72176066087193E-4]:1.975407361701E-1,147[&rate=5.72176066087193E-4]:3.259560367166E-1)[&rate=5.72176066087193E-4]:2.404720712673E-1)[&rate=5.72176066087193E-4]:1.601491091621E-1)[&rate=5.72176066087193E-4]:1.15761538516E-2,((16[&rate=5.72176066087193E-4]:2.579323939317E0,((39[&rate=5.72176066087193E-4]:2.926636390194E-1,(101[&rate=5.72176066087193E-4]:9.050377469381E-1,((((((((106[&rate=5.72176066087193E-4]:3.539046787815E-1,(139[&rate=5.72176066087193E-4]:4.326416076159E-1,111[&rate=5.72176066087193E-4]:2.572991418625E-1)[&rate=5.72176066087193E-4]:1.130438930834E-1)[&rate=5.72176066087193E-4]:1.513359310434E-1,116[&rate=5.72176066087193E-4]:4.449666372222E-1)[&rate=5.72176066087193E-4]:2.770254534243E-1,(148[&rate=5.72176066087193E-4]:3.851590551688E-1,143[&rate=5.72176066087193E-4]:3.824193291414E-1)[&rate=5.72176066087193E-4]:3.751891998614E-1)[&rate=5.72176066087193E-4]:3.582315061312E-2,((13[&rate=5.72176066087193E-4]:1.751587735981E-1,19[&rate=5.72176066087193E-4]:2.135149379818E-1)[&rate=5.72176066087193E-4]:5.920905646521E-1,(115[&rate=5.72176066087193E-4]:6.260371674438E-1,((109[&rate=5.72176066087193E-4]:2.061984010356E-1,107[&rate=5.72176066087193E-4]:1.870203188439E-1)[&rate=5.72176066087193E-4]:2.622291729724E-1,(108[&rate=5.72176066087193E-4]:2.912658202724E-1,(114[&rate=5.72176066087193E-4]:7.291695208626E-2,104[&rate=5.72176066087193E-4]:1.33190924689E-1)[&rate=5.72176066087193E-4]:1.608146216108E-1)[&rate=5.72176066087193E-4]:1.552439455165E-1)[&rate=5.72176066087193E-4]:2.370616482303E-1)[&rate=5.72176066087193E-4]:5.902038998448E-2)[&rate=5.72176066087193E-4]:7.275768383131E-2)[&rate=5.72176066087193E-4]:1.281446427005E-1,(((105[&rate=5.72176066087193E-4]:4.921753581428E-1,110[&rate=5.72176066087193E-4]:5.140931663619E-1)[&rate=5.72176066087193E-4]:2.993429229751E-1,(9[&rate=5.72176066087193E-4]:7.544744275337E-1,((113[&rate=5.72176066087193E-4]:5.697893205426E-1,(30[&rate=5.72176066087193E-4]:2.413643059577E-1,4[&rate=5.72176066087193E-4]:6.876156623172E-2)[&rate=5.72176066087193E-4]:4.434935077357E-1)[&rate=5.72176066087193E-4]:4.746676534017E-2,(117[&rate=5.72176066087193E-4]:1.567323069285E-1,112[&rate=5.72176066087193E-4]:1.53992580901E-1)[&rate=5.72176066087193E-4]:4.632635049818E-1)[&rate=5.72176066087193E-4]:1.45437519733E-1)[&rate=5.72176066087193E-4]:5.622193577586E-2)[&rate=5.72176066087193E-4]:7.764089806264E-3,(17[&rate=5.72176066087193E-4]:4.534292509341E-1,14[&rate=5.72176066087193E-4]:4.150730865505E-1)[&rate=5.72176066087193E-4]:4.116065446475E-1)[&rate=5.72176066087193E-4]:1.41472033584E-1)[&rate=5.72176066087193E-4]:1.425098364107E-1,(142[&rate=5.72176066087193E-4]:4.540853227515E-1,(144[&rate=5.72176066087193E-4]:3.394246283178E-1,(141[&rate=5.72176066087193E-4]:3.399387024992E-1,145[&rate=5.72176066087193E-4]:3.426784285268E-1)[&rate=5.72176066087193E-4]:2.225651845949E-3)[&rate=5.72176066087193E-4]:1.091812423787E-1)[&rate=5.72176066087193E-4]:8.291789181674E-1)[&rate=5.72176066087193E-4]:4.335829478117E-1,(((24[&rate=5.72176066087193E-4]:9.663891371628E-1,(1[&rate=5.72176066087193E-4]:7.059044996157E-2,(28[&rate=5.72176066087193E-4]:3.203375184998E-1,21[&rate=5.72176066087193E-4]:2.956799842533E-1)[&rate=5.72176066087193E-4]:5.365543013247E-1)[&rate=5.72176066087193E-4]:1.14976769393E-1)[&rate=5.72176066087193E-4]:1.261707213588E-1,((11[&rate=5.72176066087193E-4]:6.135073311349E-1,140[&rate=5.72176066087193E-4]:5.943292489432E-1)[&rate=5.72176066087193E-4]:1.990628112702E-1,(23[&rate=5.72176066087193E-4]:8.012638308614E-1,(20[&rate=5.72176066087193E-4]:2.996114707734E-1,25[&rate=5.72176066087193E-4]:3.187895529651E-1)[&rate=5.72176066087193E-4]:4.93433182006E-1)[&rate=5.72176066087193E-4]:9.62378183929E-2)[&rate=5.72176066087193E-4]:1.840993051577E-1)[&rate=5.72176066087193E-4]:1.153804467584E-1,102[&rate=5.72176066087193E-4]:4.629646966372E-2)[&rate=5.72176066087193E-4]:4.239753766011E-1)[&rate=5.72176066087193E-4]:1.162911485861E-1,(((87[&rate=5.72176066087193E-4]:1.235117328278E-1,(((91[&rate=5.72176066087193E-4]:3.982261220085E-2,90[&rate=5.72176066087193E-4]:3.982261220085E-2)[&rate=5.72176066087193E-4]:3.076945834934E-2,92[&rate=5.72176066087193E-4]:7.05920705502E-2)[&rate=5.72176066087193E-4]:5.806838371704E-2,((93[&rate=5.72176066087193E-4]:1.970028814693E-2,84[&rate=5.72176066087193E-4]:6.00165800992E-3)[&rate=5.72176066087193E-4]:7.824138758377E-2,(85[&rate=5.72176066087193E-4]:8.11607543059E-2,(86[&rate=5.72176066087193E-4]:3.657027872904E-2,83[&rate=5.72176066087193E-4]:3.657027872904E-2)[&rate=5.72176066087193E-4]:4.459047557686E-2)[&rate=5.72176066087193E-4]:3.08229128779E-3)[&rate=5.72176066087193E-4]:3.071877853653E-2)[&rate=5.72176066087193E-4]:8.549908697557E-3)[&rate=5.72176066087193E-4]:6.735533453933E-2,(88[&rate=5.72176066087193E-4]:6.341313392234E-2,89[&rate=5.72176066087193E-4]:7.711176405936E-2)[&rate=5.72176066087193E-4]:1.274539334448E-1)[&rate=5.72176066087193E-4]:1.307570107627E0,((18[&rate=5.72176066087193E-4]:6.654458378386E-1,3[&rate=5.72176066087193E-4]:5.50377344688E-1)[&rate=5.72176066087193E-4]:3.652047428243E-1,((10[&rate=5.72176066087193E-4]:1.423641357313E-1,15[&rate=5.72176066087193E-4]:1.807203001148E-1)[&rate=5.72176066087193E-4]:4.972849036278E-1,6[&rate=5.72176066087193E-4]:6.232106831947E-1)[&rate=5.72176066087193E-4]:3.444261988381E-1)[&rate=5.72176066087193E-4]:4.312906008484E-2)[&rate=5.72176066087193E-4]:6.251121212264E-1)[&rate=5.72176066087193E-4]:3.239542041421E-1)[&rate=5.72176066087193E-4]:3.60790051075E-1)[&rate=5.72176066087193E-4]:1.116524898264E-1,146[&rate=5.72176066087193E-4]:5.245347080807E-1)[&rate=5.72176066087193E-4]:8.951488435438E-2)[&rate=5.72176066087193E-4]:1.212213152468E-1,40[&rate=5.72176066087193E-4]:6.150523284469E-1)[&rate=5.72176066087193E-4]:6.57239933703E-2)[&rate=5.72176066087193E-4]:1.298431795622E-1)[&rate=5.72176066087193E-4]:4.126943102241E-1)[&rate=5.72176066087193E-4]:5.95028287333E-3)[&rate=5.72176066087193E-4]:2.869556807183E-1)[&rate=5.72176066087193E-4]:5.412170860499E-2,(34[&rate=5.72176066087193E-4]:3.188511371792E-2,32[&rate=5.72176066087193E-4]:9.967305498836E-3)[&rate=5.72176066087193E-4]:4.771214007656E-3)[&rate=5.72176066087193E-4]:4.478715631854E-2,33[&rate=5.72176066087193E-4]:6.500512787975E-2);
tree STATE_56970000 [&joint=-20967.057506604477,lnP=-20967.057506604477] = [&R] (((((35[&rate=6.105403231113847E-4]:3.391635292763E-1,(36[&rate=6.105403231113847E-4]:2.027709549718E-1,121[&rate=6.105403231113847E-4]:2.282223009766E0)[&rate=6.105403231113847E-4]:1.829679167702E-1)[&rate=6.105403231113847E-4]:1.112971775256E-1,((((((62[&rate=6.105403231113847E-4]:3.710634260429E-1,65[&rate=6.105403231113847E-4]:1.792826041252E-1)[&rate=6.105403231113847E-4]:4.628527377641E-3,60[&rate=6.105403231113847E-4]:1.839111315028E-1)[&rate=6.105403231113847E-4]:3.955036383871E-4,64[&rate=6.105403231113847E-4]:3.349915666479E-1)[&rate=6.105403231113847E-4]:2.320498521203E-1,(61[&rate=6.105403231113847E-4]:8.357819658306E-2,63[&rate=6.105403231113847E-4]:4.248230617201E-2)[&rate=6.105403231113847E-4]:5.245591125962E-1)[&rate=6.105403231113847E-4]:8.707258082012E-1,((((69[&rate=6.105403231113847E-4]:7.202738998702E-1,(132[&rate=6.105403231113847E-4]:2.210486303142E-1,((130[&rate=6.105403231113847E-4]:1.050960268186E-1,131[&rate=6.105403231113847E-4]:1.07835752846E-1)[&rate=6.105403231113847E-4]:8.184727522358E-2,129[&rate=6.105403231113847E-4]:1.869433020422E-1)[&rate=6.105403231113847E-4]:3.136560224462E-2)[&rate=6.105403231113847E-4]:3.540197901038E-1)[&rate=6.105403231113847E-4]:7.280684969315E-2,118[&rate=6.105403231113847E-4]:7.821218454537E-1)[&rate=6.105403231113847E-4]:6.291001797033E-1,128[&rate=6.105403231113847E-4]:1.27149599776E0)[&rate=6.105403231113847E-4]:2.708647008554E-4,127[&rate=6.105403231113847E-4]:2.310123026844E0)[&rate=6.105403231113847E-4]:6.73702275226E-2)[&rate=6.105403231113847E-4]:4.083461033104E-1,((44[&rate=6.105403231113847E-4]:3.648847402387E-1,47[&rate=6.105403231113847E-4]:3.703492211129E-1)[&rate=6.105403231113847E-4]:3.500758710923E-1,(((51[&rate=6.105403231113847E-4]:5.011258008207E-1,(49[&rate=6.105403231113847E-4]:3.29825224823E-1,50[&rate=6.105403231113847E-4]:3.29825224823E-1)[&rate=6.105403231113847E-4]:1.658360951234E-1)[&rate=6.105403231113847E-4]:1.103978689285E-1,((43[&rate=6.105403231113847E-4]:3.954986148362E-1,46[&rate=6.105403231113847E-4]:3.954986148362E-1)[&rate=6.105403231113847E-4]:3.055806530314E-2,(42[&rate=6.105403231113847E-4]:3.387054198142E-1,(41[&rate=6.105403231113847E-4]:3.270126747805E-1,48[&rate=6.105403231113847E-4]:3.70728521775E-1)[&rate=6.105403231113847E-4]:6.228264159412E-3)[&rate=6.105403231113847E-4]:3.817093245638E-2)[&rate=6.105403231113847E-4]:2.127893939813E-1)[&rate=6.105403231113847E-4]:2.184651364382E-2,45[&rate=6.105403231113847E-4]:6.524958664531E-1)[&rate=6.105403231113847E-4]:5.973250444081E-2)[&rate=6.105403231113847E-4]:2.618586101084E-1)[&rate=6.105403231113847E-4]:2.31744636796E-1)[&rate=6.105403231113847E-4]:2.396072754655E-1,(38[&rate=6.105403231113847E-4]:5.268077558996E-1,(((((((22[&rate=6.105403231113847E-4]:4.398203174373E-1,27[&rate=6.105403231113847E-4]:4.562586736017E-1)[&rate=6.105403231113847E-4]:2.193101108319E-1,(26[&rate=6.105403231113847E-4]:5.706596751379E-1,(7[&rate=6.105403231113847E-4]:8.471087046652E-2,8[&rate=6.105403231113847E-4]:8.471087046652E-2)[&rate=6.105403231113847E-4]:3.790994896028E-1)[&rate=6.105403231113847E-4]:9.9429657241E-2)[&rate=6.105403231113847E-4]:3.843699830922E-2,31[&rate=6.105403231113847E-4]:7.523619471265E-1)[&rate=6.105403231113847E-4]:2.907740580242E-1,2[&rate=6.105403231113847E-4]:8.157387448766E-1)[&rate=6.105403231113847E-4]:1.490952093154E0,16[&rate=6.105403231113847E-4]:2.435457961319E0)[&rate=6.105403231113847E-4]:4.723724861644E-2,146[&rate=6.105403231113847E-4]:5.174208630527E-1)[&rate=6.105403231113847E-4]:1.430458498077E-1,(97[&rate=6.105403231113847E-4]:4.499623123512E-1,(((147[&rate=6.105403231113847E-4]:5.143220935607E-1,(39[&rate=6.105403231113847E-4]:4.132975345829E-1,(101[&rate=6.105403231113847E-4]:6.910263382413E-1,((((24[&rate=6.105403231113847E-4]:1.064816042611E0,(1[&rate=6.105403231113847E-4]:4.648107141554E-2,(21[&rate=6.105403231113847E-4]:5.671924485725E-1,28[&rate=6.105403231113847E-4]:5.91849982819E-1)[&rate=6.105403231113847E-4]:2.409324584595E-1)[&rate=6.105403231113847E-4]:2.37513053387E-1)[&rate=6.105403231113847E-4]:1.30365130064E-1,(((23[&rate=6.105403231113847E-4]:6.042927378202E-1,(20[&rate=6.105403231113847E-4]:4.535827346352E-1,25[&rate=6.105403231113847E-4]:4.72760816827E-1)[&rate=6.105403231113847E-4]:1.424908251029E-1)[&rate=6.105403231113847E-4]:2.315455388268E-1,(11[&rate=6.105403231113847E-4]:5.910396999266E-1,140[&rate=6.105403231113847E-4]:5.718616177349E-1)[&rate=6.105403231113847E-4]:1.598670698711E-1)[&rate=6.105403231113847E-4]:3.445528061357E-1,102[&rate=6.105403231113847E-4]:2.970615127601E-2)[&rate=6.105403231113847E-4]:3.831185782468E-3)[&rate=6.105403231113847E-4]:2.046245363712E-2,((((((148[&rate=6.105403231113847E-4]:3.586721418904E-1,143[&rate=6.105403231113847E-4]:3.55932415863E-1)[&rate=6.105403231113847E-4]:3.220864173885E-1,116[&rate=6.105403231113847E-4]:6.424023948951E-1)[&rate=6.105403231113847E-4]:4.684319860783E-2,(139[&rate=6.105403231113847E-4]:4.922882680574E-1,(106[&rate=6.105403231113847E-4]:2.118270508349E-1,111[&rate=6.105403231113847E-4]:2.282654069993E-1)[&rate=6.105403231113847E-4]:8.868039530474E-2)[&rate=6.105403231113847E-4]:4.490121199661E-1)[&rate=6.105403231113847E-4]:1.123205155595E-2,(((13[&rate=6.105403231113847E-4]:5.219552228556E-1,19[&rate=6.105403231113847E-4]:5.603113872393E-1)[&rate=6.105403231113847E-4]:1.257101902764E-1,((108[&rate=6.105403231113847E-4]:4.550676211622E-1,(114[&rate=6.105403231113847E-4]:7.364165259811E-2,104[&rate=6.105403231113847E-4]:1.339156252009E-1)[&rate=6.105403231113847E-4]:3.238917219887E-1)[&rate=6.105403231113847E-4]:7.978218362917E-2,(109[&rate=6.105403231113847E-4]:4.622918634183E-1,107[&rate=6.105403231113847E-4]:4.431137812266E-1)[&rate=6.105403231113847E-4]:9.44757495922E-2)[&rate=6.105403231113847E-4]:8.815807409411E-2)[&rate=6.105403231113847E-4]:6.737395404535E-3,115[&rate=6.105403231113847E-4]:5.722110277146E-1)[&rate=6.105403231113847E-4]:1.282666173443E-1)[&rate=6.105403231113847E-4]:2.135671532995E-1,(((((17[&rate=6.105403231113847E-4]:4.663900309486E-1,14[&rate=6.105403231113847E-4]:4.280338665649E-1)[&rate=6.105403231113847E-4]:2.939904682958E-2,(30[&rate=6.105403231113847E-4]:2.200781672912E-1,4[&rate=6.105403231113847E-4]:4.747542756514E-2)[&rate=6.105403231113847E-4]:3.524232392542E-1)[&rate=6.105403231113847E-4]:1.789212058133E-2,9[&rate=6.105403231113847E-4]:4.671058558938E-1)[&rate=6.105403231113847E-4]:4.610548509116E-2,((112[&rate=6.105403231113847E-4]:4.949098147267E-1,117[&rate=6.105403231113847E-4]:4.976495407543E-1)[&rate=6.105403231113847E-4]:1.167587564816E-2,113[&rate=6.105403231113847E-4]:5.065856903749E-1)[&rate=6.105403231113847E-4]:1.484482869212E-2)[&rate=6.105403231113847E-4]:8.42601387287E-2,(105[&rate=6.105403231113847E-4]:4.848900159871E-1,110[&rate=6.105403231113847E-4]:5.068078242062E-1)[&rate=6.105403231113847E-4]:9.340338153479E-2)[&rate=6.105403231113847E-4]:3.905459213846E-1)[&rate=6.105403231113847E-4]:1.11271719094E-1,(142[&rate=6.105403231113847E-4]:4.793795625037E-1,((145[&rate=6.105403231113847E-4]:2.337376255053E-1,144[&rate=6.105403231113847E-4]:2.282581734504E-1)[&rate=6.105403231113847E-4]:3.961669152066E-2,141[&rate=6.105403231113847E-4]:2.706145909984E-1)[&rate=6.105403231113847E-4]:2.060252454777E-1)[&rate=6.105403231113847E-4]:8.007314754968E-1)[&rate=6.105403231113847E-4]:2.046409516094E-2)[&rate=6.105403231113847E-4]:1.692649342519E-1,((((10[&rate=6.105403231113847E-4]:2.761123501154E-1,15[&rate=6.105403231113847E-4]:3.144685144989E-1)[&rate=6.105403231113847E-4]:2.906148022401E-1,6[&rate=6.105403231113847E-4]:5.502887961911E-1)[&rate=6.105403231113847E-4]:1.064133472783E-1,(18[&rate=6.105403231113847E-4]:4.332296205263E-1,3[&rate=6.105403231113847E-4]:3.181611273757E-1)[&rate=6.105403231113847E-4]:2.864862215732E-1)[&rate=6.105403231113847E-4]:2.16239489221E-1,((88[&rate=6.105403231113847E-4]:7.924949869996E-2,89[&rate=6.105403231113847E-4]:9.294812883697E-2)[&rate=6.105403231113847E-4]:8.514755733256E-1,((((84[&rate=6.105403231113847E-4]:1.029469518342E-1,85[&rate=6.105403231113847E-4]:1.029469518342E-1)[&rate=6.105403231113847E-4]:2.341891869004E-2,86[&rate=6.105403231113847E-4]:1.263658705242E-1)[&rate=6.105403231113847E-4]:1.017773050164E-2,(93[&rate=6.105403231113847E-4]:1.156977636621E-1,83[&rate=6.105403231113847E-4]:1.019991335251E-1)[&rate=6.105403231113847E-4]:3.454446750071E-2)[&rate=6.105403231113847E-4]:4.016495827219E-2,(((91[&rate=6.105403231113847E-4]:7.477845978381E-3,90[&rate=6.105403231113847E-4]:7.477845978381E-3)[&rate=6.105403231113847E-4]:3.159743263451E-2,92[&rate=6.105403231113847E-4]:3.907527861289E-2)[&rate=6.105403231113847E-4]:1.016899635688E-1,87[&rate=6.105403231113847E-4]:1.270666120447E-1)[&rate=6.105403231113847E-4]:4.964194725332E-2)[&rate=6.105403231113847E-4]:7.540165127275E-1)[&rate=6.105403231113847E-4]:4.298877935415E-1)[&rate=6.105403231113847E-4]:3.996381607502E-1)[&rate=6.105403231113847E-4]:4.732410653487E-1)[&rate=6.105403231113847E-4]:6.954353553354E-1)[&rate=6.105403231113847E-4]:4.364750979743E-2)[&rate=6.105403231113847E-4]:5.11546285817E-2,(((100[&rate=6.105403231113847E-4]:3.938967174619E-1,94[&rate=6.105403231113847E-4]:3.938967174619E-1)[&rate=6.105403231113847E-4]:2.546762004467E-2,95[&rate=6.105403231113847E-4]:5.040637910586E-1)[&rate=6.105403231113847E-4]:6.305466409145E-2,((99[&rate=6.105403231113847E-4]:4.474775389833E-1,96[&rate=6.105403231113847E-4]:4.119584133004E-1)[&rate=6.105403231113847E-4]:5.033523067438E-2,98[&rate=6.105403231113847E-4]:4.759548461604E-1)[&rate=6.105403231113847E-4]:8.023464724091E-2)[&rate=6.105403231113847E-4]:8.032548010703E-2)[&rate=6.105403231113847E-4]:9.934625141863E-3,40[&rate=6.105403231113847E-4]:5.180342981039E-1)[&rate=6.105403231113847E-4]:2.966265613461E-3)[&rate=6.105403231113847E-4]:1.924756990809E-2)[&rate=6.105403231113847E-4]:5.486563320316E-2)[&rate=6.105403231113847E-4]:7.656256728833E-1)[&rate=6.105403231113847E-4]:3.52278154653E-1,((32[&rate=6.105403231113847E-4]:4.373719791048E-2,((66[&rate=6.105403231113847E-4]:4.31954430255E-1,(((120[&rate=6.105403231113847E-4]:1.613371944669E0,((138[&rate=6.105403231113847E-4]:5.912623726703E-1,136[&rate=6.105403231113847E-4]:4.597555233551E-1)[&rate=6.105403231113847E-4]:3.570960505299E-1,135[&rate=6.105403231113847E-4]:7.483584232001E-1)[&rate=6.105403231113847E-4]:6.129587269485E-1)[&rate=6.105403231113847E-4]:7.645207302298E-2,126[&rate=6.105403231113847E-4]:1.000011906007E0)[&rate=6.105403231113847E-4]:3.536368488247E-2,119[&rate=6.105403231113847E-4]:1.821078113534E0)[&rate=6.105403231113847E-4]:6.437530290502E-1)[&rate=6.105403231113847E-4]:1.646169405853E-1,(67[&rate=6.105403231113847E-4]:4.390166693562E-1,((123[&rate=6.105403231113847E-4]:1.831966510459E-1,124[&rate=6.105403231113847E-4]:1.804644106088E-1)[&rate=6.105403231113847E-4]:1.262926362534E-1,122[&rate=6.105403231113847E-4]:3.094892872994E-1)[&rate=6.105403231113847E-4]:6.307999323975E-1)[&rate=6.105403231113847E-4]:1.575547014841E-1)[&rate=6.105403231113847E-4]:3.320973339194E-1)[&rate=6.105403231113847E-4]:3.86529656725E-3,(34[&rate=6.105403231113847E-4]:6.142232052249E-2,((((((55[&rate=6.105403231113847E-4]:1.999398722538E-1,56[&rate=6.105403231113847E-4]:1.999398722538E-1)[&rate=6.105403231113847E-4]:6.921103508589E-2,((58[&rate=6.105403231113847E-4]:2.355511507313E-1,54[&rate=6.105403231113847E-4]:1.78174101551E-1)[&rate=6.105403231113847E-4]:1.890916591145E-3,57[&rate=6.105403231113847E-4]:2.210486246995E-1)[&rate=6.105403231113847E-4]:5.903124438893E-2)[&rate=6.105403231113847E-4]:1.459494270561E-2,37[&rate=6.105403231113847E-4]:3.301939374771E-1)[&rate=6.105403231113847E-4]:5.430343849084E-2,59[&rate=6.105403231113847E-4]:3.462460098477E-1)[&rate=6.105403231113847E-4]:4.408789383325E-1,68[&rate=6.105403231113847E-4]:7.379446203112E-1)[&rate=6.105403231113847E-4]:4.016728362414E-1,(125[&rate=6.105403231113847E-4]:9.377760453358E-1,((53[&rate=6.105403231113847E-4]:7.31454799857E-1,((((29[&rate=6.105403231113847E-4]:5.685268230797E-1,(5[&rate=6.105403231113847E-4]:1.484814822092E-1,12[&rate=6.105403231113847E-4]:1.868376465927E-1)[&rate=6.105403231113847E-4]:2.748398614185E-1)[&rate=6.105403231113847E-4]:1.76758285763E-1,103[&rate=6.105403231113847E-4]:5.124083965139E-1)[&rate=6.105403231113847E-4]:1.192946558544E0,((133[&rate=6.105403231113847E-4]:2.57448485455E-1,134[&rate=6.105403231113847E-4]:2.273114991538E-1)[&rate=6.105403231113847E-4]:1.097317748379E-1,137[&rate=6.105403231113847E-4]:4.082761507039E-1)[&rate=6.105403231113847E-4]:4.477637358612E-1)[&rate=6.105403231113847E-4]:5.556913058603E-1,52[&rate=6.105403231113847E-4]:5.967525263575E-1)[&rate=6.105403231113847E-4]:1.428989948109E-1)[&rate=6.105403231113847E-4]:5.825224768856E-2,((((81[&rate=6.105403231113847E-4]:6.736967541545E-2,80[&rate=6.105403231113847E-4]:6.736967541545E-2)[&rate=6.105403231113847E-4]:2.926849302133E-1,71[&rate=6.105403231113847E-4]:3.40876523437E-1)[&rate=6.105403231113847E-4]:4.078168619929E-1,(77[&rate=6.105403231113847E-4]:7.435561375776E-1,(((79[&rate=6.105403231113847E-4]:2.671875769227E-1,(78[&rate=6.105403231113847E-4]:2.97396799957E-2,72[&rate=6.105403231113847E-4]:7.821871776386E-3)[&rate=6.105403231113847E-4]:2.37447896927E-1)[&rate=6.105403231113847E-4]:1.839521413924E-4,82[&rate=6.105403231113847E-4]:2.755907071462E-1)[&rate=6.105403231113847E-4]:2.772355065829E-1,73[&rate=6.105403231113847E-4]:5.857029260578E-1)[&rate=6.105403231113847E-4]:1.633326635745E-1)[&rate=6.105403231113847E-4]:6.81509464824E-2)[&rate=6.105403231113847E-4]:1.913608151122E-1,(75[&rate=6.105403231113847E-4]:7.205838127833E-1,(74[&rate=6.105403231113847E-4]:6.318552528742E-1,(70[&rate=6.105403231113847E-4]:5.915892247177E-1,76[&rate=6.105403231113847E-4]:6.299453891011E-1)[&rate=6.105403231113847E-4]:1.909863773083E-3)[&rate=6.105403231113847E-4]:8.872855990908E-2)[&rate=6.105403231113847E-4]:2.879635384436E-1)[&rate=6.105403231113847E-4]:5.276227549308E-1)[&rate=6.105403231113847E-4]:3.584515114514E-1)[&rate=6.105403231113847E-4]:3.685080778836E-1)[&rate=6.105403231113847E-4]:3.325392003722E-1)[&rate=6.105403231113847E-4]:8.097982174331E-3)[&rate=6.105403231113847E-4]:1.098121355935E-1)[&rate=6.105403231113847E-4]:3.798253833584E-2,33[&rate=6.105403231113847E-4]:2.008766204618E-1);
tree STATE_57060000 [&joint=-20965.193450765797,lnP=-20965.193450765797] = [&R] (((((119[&rate=5.87118035321697E-4]:1.814668553183E0,((120[&rate=5.87118035321697E-4]:1.176719090154E0,(135[&rate=5.87118035321697E-4]:5.918696016682E-1,(138[&rate=5.87118035321697E-4]:1.867076751258E-1,136[&rate=5.87118035321697E-4]:5.52008258106E-2)[&rate=5.87118035321697E-4]:6.051619265424E-1)[&rate=5.87118035321697E-4]:3.327946939654E-1)[&rate=5.87118035321697E-4]:5.31349452573E-1,126[&rate=5.87118035321697E-4]:1.018256431042E0)[&rate=5.87118035321697E-4]:1.070959949655E-2)[&rate=5.87118035321697E-4]:4.889237651861E-1,((67[&rate=5.87118035321697E-4]:2.070289259792E-1,((124[&rate=5.87118035321697E-4]:1.263997634041E-1,123[&rate=5.87118035321697E-4]:1.291320038412E-1)[&rate=5.87118035321697E-4]:2.521798553581E-1,122[&rate=5.87118035321697E-4]:3.813118591993E-1)[&rate=5.87118035321697E-4]:3.269896171206E-1)[&rate=5.87118035321697E-4]:2.846785121127E-2,66[&rate=5.87118035321697E-4]:2.354967771905E-1)[&rate=5.87118035321697E-4]:3.521882884935E-2)[&rate=5.87118035321697E-4]:6.340910760017E-1,34[&rate=5.87118035321697E-4]:4.179298341147E-2)[&rate=5.87118035321697E-4]:6.568747752092E-2,(32[&rate=5.87118035321697E-4]:5.869918704647E-2,(((((((58[&rate=5.87118035321697E-4]:9.161659265291E-2,54[&rate=5.87118035321697E-4]:3.423954347258E-2)[&rate=5.87118035321697E-4]:3.718145463829E-2,37[&rate=5.87118035321697E-4]:1.479237303513E-1)[&rate=5.87118035321697E-4]:1.403169642125E-1,(57[&rate=5.87118035321697E-4]:2.439582271934E-1,(55[&rate=5.87118035321697E-4]:1.977089178718E-1,56[&rate=5.87118035321697E-4]:1.977089178718E-1)[&rate=5.87118035321697E-4]:3.532034757279E-2)[&rate=5.87118035321697E-4]:8.763341687345E-3)[&rate=5.87118035321697E-4]:1.71364064625E-1,59[&rate=5.87118035321697E-4]:4.213533930686E-1)[&rate=5.87118035321697E-4]:3.694416599351E-1,68[&rate=5.87118035321697E-4]:7.416147251348E-1)[&rate=5.87118035321697E-4]:4.66910852617E-1,(125[&rate=5.87118035321697E-4]:8.873711533197E-1,((53[&rate=5.87118035321697E-4]:6.128996626904E-1,((((73[&rate=5.87118035321697E-4]:3.189179997202E-1,77[&rate=5.87118035321697E-4]:3.134385476655E-1)[&rate=5.87118035321697E-4]:1.522785409947E-1,(82[&rate=5.87118035321697E-4]:3.482918737623E-1,(71[&rate=5.87118035321697E-4]:2.493989812807E-1,(79[&rate=5.87118035321697E-4]:2.589485220741E-1,(72[&rate=5.87118035321697E-4]:9.387097856362E-2,78[&rate=5.87118035321697E-4]:1.157887867829E-1)[&rate=5.87118035321697E-4]:1.431597352912E-1)[&rate=5.87118035321697E-4]:1.784771948056E-2)[&rate=5.87118035321697E-4]:6.327645412558E-2)[&rate=5.87118035321697E-4]:9.002795462378E-2)[&rate=5.87118035321697E-4]:3.427529227332E-2,(81[&rate=5.87118035321697E-4]:2.202382638495E-1,80[&rate=5.87118035321697E-4]:2.202382638495E-1)[&rate=5.87118035321697E-4]:2.359185006456E-1)[&rate=5.87118035321697E-4]:1.052505498727E-1,(75[&rate=5.87118035321697E-4]:4.881545616555E-1,((76[&rate=5.87118035321697E-4]:4.521330933253E-1,74[&rate=5.87118035321697E-4]:4.521330933253E-1)[&rate=5.87118035321697E-4]:1.714198072519E-2,70[&rate=5.87118035321697E-4]:4.309189096671E-1)[&rate=5.87118035321697E-4]:1.887948760498E-2)[&rate=5.87118035321697E-4]:1.225678212054E-1)[&rate=5.87118035321697E-4]:7.486403384416E-1)[&rate=5.87118035321697E-4]:2.114074233975E-2,(((29[&rate=5.87118035321697E-4]:6.66714955308E-1,(5[&rate=5.87118035321697E-4]:1.13267910737E-1,12[&rate=5.87118035321697E-4]:1.516240751204E-1)[&rate=5.87118035321697E-4]:4.08241565119E-1)[&rate=5.87118035321697E-4]:2.242050888845E-1,103[&rate=5.87118035321697E-4]:6.580433318637E-1)[&rate=5.87118035321697E-4]:1.292912757362E0,((133[&rate=5.87118035321697E-4]:4.496227158029E-1,(134[&rate=5.87118035321697E-4]:7.583564912503E-2,137[&rate=5.87118035321697E-4]:1.470685258372E-1)[&rate=5.87118035321697E-4]:3.436500803767E-1)[&rate=5.87118035321697E-4]:5.022342985114E-1,52[&rate=5.87118035321697E-4]:1.779742386575E-1)[&rate=5.87118035321697E-4]:1.086881160072E-1)[&rate=5.87118035321697E-4]:3.555747716769E-1)[&rate=5.87118035321697E-4]:4.637132619508E-1)[&rate=5.87118035321697E-4]:4.878210910988E-1)[&rate=5.87118035321697E-4]:2.439330936003E-1,((((((121[&rate=5.87118035321697E-4]:1.891752706596E0,127[&rate=5.87118035321697E-4]:2.332848597006E0)[&rate=5.87118035321697E-4]:5.748422886213E-2,(((118[&rate=5.87118035321697E-4]:6.156616502364E-1,69[&rate=5.87118035321697E-4]:6.26620554346E-1)[&rate=5.87118035321697E-4]:1.821240797281E-1,((131[&rate=5.87118035321697E-4]:7.954692412958E-2,130[&rate=5.87118035321697E-4]:7.680719810222E-2)[&rate=5.87118035321697E-4]:2.163140115312E-1,(129[&rate=5.87118035321697E-4]:2.054552916956E-1,132[&rate=5.87118035321697E-4]:2.08195017723E-1)[&rate=5.87118035321697E-4]:8.766591793778E-2)[&rate=5.87118035321697E-4]:3.676782189611E-1)[&rate=5.87118035321697E-4]:5.207043486908E-1,(128[&rate=5.87118035321697E-4]:1.125494469508E0,(((60[&rate=5.87118035321697E-4]:9.853560134754E-2,(62[&rate=5.87118035321697E-4]:2.671311453841E-1,64[&rate=5.87118035321697E-4]:2.26035254973E-1)[&rate=5.87118035321697E-4]:2.318527788122E-2)[&rate=5.87118035321697E-4]:5.213874940197E-2,65[&rate=5.87118035321697E-4]:1.506743507495E-1)[&rate=5.87118035321697E-4]:3.171450819544E-1,(61[&rate=5.87118035321697E-4]:2.461636206062E-1,63[&rate=5.87118035321697E-4]:2.050677301952E-1)[&rate=5.87118035321697E-4]:4.134366340154E-1)[&rate=5.87118035321697E-4]:6.056202422836E-1)[&rate=5.87118035321697E-4]:5.326958175003E-2)[&rate=5.87118035321697E-4]:1.732126102271E-1)[&rate=5.87118035321697E-4]:1.714468549844E-1,36[&rate=5.87118035321697E-4]:4.123173564753E-2)[&rate=5.87118035321697E-4]:9.384896418732E-2,((45[&rate=5.87118035321697E-4]:5.357241875193E-1,(44[&rate=5.87118035321697E-4]:8.750579210714E-2,47[&rate=5.87118035321697E-4]:9.297027298139E-2)[&rate=5.87118035321697E-4]:4.509506358493E-1)[&rate=5.87118035321697E-4]:5.077989123374E-2,((51[&rate=5.87118035321697E-4]:5.18083423083E-1,(((42[&rate=5.87118035321697E-4]:1.658755340468E-1,48[&rate=5.87118035321697E-4]:2.04126900167E-1)[&rate=5.87118035321697E-4]:4.800036961657E-2,41[&rate=5.87118035321697E-4]:2.084114227891E-1)[&rate=5.87118035321697E-4]:1.117422656762E-1,(46[&rate=5.87118035321697E-4]:3.742620144993E-1,43[&rate=5.87118035321697E-4]:3.742620144993E-1)[&rate=5.87118035321697E-4]:5.3648270899E-4)[&rate=5.87118035321697E-4]:1.706073302462E-1)[&rate=5.87118035321697E-4]:1.3094684127E-2,(49[&rate=5.87118035321697E-4]:3.341662395739E-1,50[&rate=5.87118035321697E-4]:3.341662395739E-1)[&rate=5.87118035321697E-4]:1.915473867618E-1)[&rate=5.87118035321697E-4]:3.620028848291E-2)[&rate=5.87118035321697E-4]:2.573721896124E-1)[&rate=5.87118035321697E-4]:1.072623778035E-1,35[&rate=5.87118035321697E-4]:1.957677351726E-1)[&rate=5.87118035321697E-4]:6.303858698093E-1,(38[&rate=5.87118035321697E-4]:8.652482569363E-1,((((((16[&rate=5.87118035321697E-4]:2.359642004117E0,((((7[&rate=5.87118035321697E-4]:4.8856050437E-2,8[&rate=5.87118035321697E-4]:4.8856050437E-2)[&rate=5.87118035321697E-4]:4.134362403442E-1,26[&rate=5.87118035321697E-4]:5.691416058497E-1)[&rate=5.87118035321697E-4]:7.889915809593E-2,((22[&rate=5.87118035321697E-4]:1.503206191246E-1,27[&rate=5.87118035321697E-4]:1.66758975289E-1)[&rate=5.87118035321697E-4]:3.296278251457E-1,31[&rate=5.87118035321697E-4]:5.347429648184E-1)[&rate=5.87118035321697E-4]:1.571334155657E-1)[&rate=5.87118035321697E-4]:8.869489806328E-2,2[&rate=5.87118035321697E-4]:5.531740181732E-1)[&rate=5.87118035321697E-4]:1.677700862656E0)[&rate=5.87118035321697E-4]:5.828721038915E-2,97[&rate=5.87118035321697E-4]:2.613980370232E-1)[&rate=5.87118035321697E-4]:1.330755091356E-1,40[&rate=5.87118035321697E-4]:4.65511797525E-1)[&rate=5.87118035321697E-4]:8.734428903316E-2,39[&rate=5.87118035321697E-4]:5.528560865582E-1)[&rate=5.87118035321697E-4]:7.292027147769E-3,(147[&rate=5.87118035321697E-4]:5.284273656088E-1,146[&rate=5.87118035321697E-4]:5.912688956634E-1)[&rate=5.87118035321697E-4]:8.909779727747E-2)[&rate=5.87118035321697E-4]:1.040409445078E-2,(((((100[&rate=5.87118035321697E-4]:9.351989790122E-2,94[&rate=5.87118035321697E-4]:9.351989790122E-2)[&rate=5.87118035321697E-4]:2.232188487084E-1,95[&rate=5.87118035321697E-4]:4.014382001617E-1)[&rate=5.87118035321697E-4]:8.208131304991E-2,(101[&rate=5.87118035321697E-4]:7.825637177492E-1,(((142[&rate=5.87118035321697E-4]:1.857216757327E-1,(144[&rate=5.87118035321697E-4]:9.095320881308E-2,(145[&rate=5.87118035321697E-4]:5.385744351006E-2,141[&rate=5.87118035321697E-4]:5.111771748247E-2)[&rate=5.87118035321697E-4]:4.257521735797E-2)[&rate=5.87118035321697E-4]:8.928901486465E-2)[&rate=5.87118035321697E-4]:1.233558085E0,(((((115[&rate=5.87118035321697E-4]:7.037587282244E-1,((109[&rate=5.87118035321697E-4]:5.116502619728E-1,(108[&rate=5.87118035321697E-4]:4.14959622841E-1,(114[&rate=5.87118035321697E-4]:5.792066862469E-2,104[&rate=5.87118035321697E-4]:1.181946412275E-1)[&rate=5.87118035321697E-4]:2.995047076409E-1)[&rate=5.87118035321697E-4]:7.477283091276E-2)[&rate=5.87118035321697E-4]:5.040490739545E-2,107[&rate=5.87118035321697E-4]:5.428770871765E-1)[&rate=5.87118035321697E-4]:2.211556136507E-1)[&rate=5.87118035321697E-4]:3.20757686463E-3,(13[&rate=5.87118035321697E-4]:5.89940974194E-1,19[&rate=5.87118035321697E-4]:6.282971385777E-1)[&rate=5.87118035321697E-4]:1.992171117169E-1)[&rate=5.87118035321697E-4]:1.647818736329E-1,((148[&rate=5.87118035321697E-4]:3.189060103128E-1,143[&rate=5.87118035321697E-4]:3.161662842854E-1)[&rate=5.87118035321697E-4]:2.964795767834E-1,((106[&rate=5.87118035321697E-4]:3.769758160751E-1,(139[&rate=5.87118035321697E-4]:3.522619409116E-1,111[&rate=5.87118035321697E-4]:1.769194751582E-1)[&rate=5.87118035321697E-4]:2.164946970813E-1)[&rate=5.87118035321697E-4]:1.475714285034E-1,116[&rate=5.87118035321697E-4]:4.642732719757E-1)[&rate=5.87118035321697E-4]:1.127561507368E-1)[&rate=5.87118035321697E-4]:2.947187560095E-1)[&rate=5.87118035321697E-4]:1.232160807152E-1,((117[&rate=5.87118035321697E-4]:7.291386130694E-1,((17[&rate=5.87118035321697E-4]:6.80119504972E-1,14[&rate=5.87118035321697E-4]:6.417633405883E-1)[&rate=5.87118035321697E-4]:4.684156718989E-2,((30[&rate=5.87118035321697E-4]:2.217771676699E-1,4[&rate=5.87118035321697E-4]:4.917442794388E-2)[&rate=5.87118035321697E-4]:5.214526877865E-1,((113[&rate=5.87118035321697E-4]:3.879332953006E-1,112[&rate=5.87118035321697E-4]:3.879332953006E-1)[&rate=5.87118035321697E-4]:1.946115484999E-1,9[&rate=5.87118035321697E-4]:5.743256657184E-1)[&rate=5.87118035321697E-4]:4.561651850508E-2)[&rate=5.87118035321697E-4]:6.044354547265E-2)[&rate=5.87118035321697E-4]:3.779397926364E-2)[&rate=5.87118035321697E-4]:1.174106287362E-1,(105[&rate=5.87118035321697E-4]:5.479489153084E-1,110[&rate=5.87118035321697E-4]:5.698667235275E-1)[&rate=5.87118035321697E-4]:2.684633401959E-1)[&rate=5.87118035321697E-4]:2.33346524481E-1)[&rate=5.87118035321697E-4]:1.285181338232E-1,(((((25[&rate=5.87118035321697E-4]:2.387518124657E-1,20[&rate=5.87118035321697E-4]:2.195737302739E-1)[&rate=5.87118035321697E-4]:4.41303289566E-1,23[&rate=5.87118035321697E-4]:6.69096197922E-1)[&rate=5.87118035321697E-4]:3.152684759475E-1,(140[&rate=5.87118035321697E-4]:6.494137659028E-1,11[&rate=5.87118035321697E-4]:6.685918480945E-1)[&rate=5.87118035321697E-4]:2.308413189257E-1)[&rate=5.87118035321697E-4]:2.230510465903E-1,((1[&rate=5.87118035321697E-4]:8.732343350902E-2,(28[&rate=5.87118035321697E-4]:7.87523418224E-1,21[&rate=5.87118035321697E-4]:7.628658839776E-1)[&rate=5.87118035321697E-4]:8.610138514793E-2)[&rate=5.87118035321697E-4]:1.725028054398E-1,24[&rate=5.87118035321697E-4]:1.040648156757E0)[&rate=5.87118035321697E-4]:1.777264678123E-1)[&rate=5.87118035321697E-4]:4.026769944957E-2,102[&rate=5.87118035321697E-4]:9.699848840261E-2)[&rate=5.87118035321697E-4]:3.470308294008E-2)[&rate=5.87118035321697E-4]:4.100284692414E-2)[&rate=5.87118035321697E-4]:2.640754539792E-1,(((88[&rate=5.87118035321697E-4]:1.051370097406E-1,89[&rate=5.87118035321697E-4]:1.188356398776E-1)[&rate=5.87118035321697E-4]:3.704653573707E-1,((87[&rate=5.87118035321697E-4]:1.732247758637E-1,((85[&rate=5.87118035321697E-4]:1.570216429306E-1,((83[&rate=5.87118035321697E-4]:4.899713875312E-2,86[&rate=5.87118035321697E-4]:4.899713875312E-2)[&rate=5.87118035321697E-4]:1.060658985464E-1,93[&rate=5.87118035321697E-4]:1.687616674365E-1)[&rate=5.87118035321697E-4]:1.958605631087E-3)[&rate=5.87118035321697E-4]:5.056863487398E-3,84[&rate=5.87118035321697E-4]:1.62078506418E-1)[&rate=5.87118035321697E-4]:1.114626944566E-2)[&rate=5.87118035321697E-4]:6.246193845855E-2,((90[&rate=5.87118035321697E-4]:6.491010854253E-2,91[&rate=5.87118035321697E-4]:6.491010854253E-2)[&rate=5.87118035321697E-4]:1.051414091987E-1,92[&rate=5.87118035321697E-4]:1.700515177412E-1)[&rate=5.87118035321697E-4]:7.933382671799E-2)[&rate=5.87118035321697E-4]:2.399156527891E-1)[&rate=5.87118035321697E-4]:9.714813872213E-1,((18[&rate=5.87118035321697E-4]:6.465595553056E-1,3[&rate=5.87118035321697E-4]:5.31491062155E-1)[&rate=5.87118035321697E-4]:2.831543017923E-2,((10[&rate=5.87118035321697E-4]:3.817110734461E-1,15[&rate=5.87118035321697E-4]:4.200672378296E-1)[&rate=5.87118035321697E-4]:1.931066484185E-1,6[&rate=5.87118035321697E-4]:5.583793657002E-1)[&rate=5.87118035321697E-4]:5.348192115447E-2)[&rate=5.87118035321697E-4]:3.475512346013E-1)[&rate=5.87118035321697E-4]:5.266824192832E-1)[&rate=5.87118035321697E-4]:3.512632975581E-1)[&rate=5.87118035321697E-4]:5.347756921612E-1)[&rate=5.87118035321697E-4]:7.797713375622E-2,98[&rate=5.87118035321697E-4]:5.505676852191E-1)[&rate=5.87118035321697E-4]:8.695424899318E-3,(99[&rate=5.87118035321697E-4]:4.94710414349E-1,96[&rate=5.87118035321697E-4]:4.591912886661E-1)[&rate=5.87118035321697E-4]:8.641061926666E-2)[&rate=5.87118035321697E-4]:1.397043985846E-1)[&rate=5.87118035321697E-4]:3.630020597086E-1)[&rate=5.87118035321697E-4]:5.632707945611E-1)[&rate=5.87118035321697E-4]:7.858442859799E-2)[&rate=5.87118035321697E-4]:3.889266031578E-2)[&rate=5.87118035321697E-4]:2.686346566683E-2)[&rate=5.87118035321697E-4]:1.185971506184E-1,33[&rate=5.87118035321697E-4]:2.096392553864E-1);
tree STATE_57150000 [&joint=-20963.615323357717,lnP=-20963.615323357717] = [&R] ((32[&rate=6.439529284435782E-4]:6.969361826714E-2,(((((((58[&rate=6.439529284435782E-4]:3.946392532094E-1,37[&rate=6.439529284435782E-4]:4.137649362695E-1)[&rate=6.439529284435782E-4]:5.568694393878E-2,((56[&rate=6.439529284435782E-4]:3.503264449048E-1,55[&rate=6.439529284435782E-4]:3.503264449048E-1)[&rate=6.439529284435782E-4]:7.245922166632E-2,(57[&rate=6.439529284435782E-4]:2.43259183861E-1,54[&rate=6.439529284435782E-4]:2.022755773036E-1)[&rate=6.439529284435782E-4]:1.904554444589E-1)[&rate=6.439529284435782E-4]:2.181262053043E-4)[&rate=6.439529284435782E-4]:8.433565955379E-2,59[&rate=6.439529284435782E-4]:5.155361736418E-1)[&rate=6.439529284435782E-4]:2.867888699151E-1,68[&rate=6.439529284435782E-4]:7.53144715688E-1)[&rate=6.439529284435782E-4]:2.894502685029E-1,(125[&rate=6.439529284435782E-4]:8.73485305119E-1,(((((29[&rate=6.439529284435782E-4]:5.030347383248E-1,(5[&rate=6.439529284435782E-4]:2.661008703517E-1,12[&rate=6.439529284435782E-4]:3.044570347352E-1)[&rate=6.439529284435782E-4]:9.172838852109E-2)[&rate=6.439529284435782E-4]:3.954371980588E-1,103[&rate=6.439529284435782E-4]:6.655952240548E-1)[&rate=6.439529284435782E-4]:1.619117422818E0,52[&rate=6.439529284435782E-4]:6.20418912312E-1)[&rate=6.439529284435782E-4]:7.585170680615E-2,((((81[&rate=6.439529284435782E-4]:1.715180390489E-1,80[&rate=6.439529284435782E-4]:1.715180390489E-1)[&rate=6.439529284435782E-4]:4.016431725981E-1,(((71[&rate=6.439529284435782E-4]:4.704302713425E-2,79[&rate=6.439529284435782E-4]:7.444028740828E-2)[&rate=6.439529284435782E-4]:2.121842356E-1,((78[&rate=6.439529284435782E-4]:1.337428703452E-1,72[&rate=6.439529284435782E-4]:1.118250621259E-1)[&rate=6.439529284435782E-4]:6.941839766752E-2,82[&rate=6.439529284435782E-4]:2.113804460948E-1)[&rate=6.439529284435782E-4]:8.346325499556E-2)[&rate=6.439529284435782E-4]:2.186685712182E-1,(73[&rate=6.439529284435782E-4]:4.234046003156E-1,77[&rate=6.439529284435782E-4]:4.179251482608E-1)[&rate=6.439529284435782E-4]:1.229843843218E-1)[&rate=6.439529284435782E-4]:7.60872955028E-2)[&rate=6.439529284435782E-4]:1.204737128469E-1,((74[&rate=6.439529284435782E-4]:6.036569744017E-1,(70[&rate=6.439529284435782E-4]:5.528729561816E-1,76[&rate=6.439529284435782E-4]:5.91229120565E-1)[&rate=6.439529284435782E-4]:1.242785383666E-2)[&rate=6.439529284435782E-4]:5.241020002143E-2,75[&rate=6.439529284435782E-4]:6.560671744231E-1)[&rate=6.439529284435782E-4]:8.68828185639E-2)[&rate=6.439529284435782E-4]:6.677076097627E-1,53[&rate=6.439529284435782E-4]:6.641945441376E-1)[&rate=6.439529284435782E-4]:2.387935366912E-2)[&rate=6.439529284435782E-4]:7.803664944014E-2,(133[&rate=6.439529284435782E-4]:7.390358008433E-1,(137[&rate=6.439529284435782E-4]:4.920186080401E-1,134[&rate=6.439529284435782E-4]:4.207857313279E-1)[&rate=6.439529284435782E-4]:2.881130832142E-1)[&rate=6.439529284435782E-4]:8.091542433718E-1)[&rate=6.439529284435782E-4]:3.177572715334E-1)[&rate=6.439529284435782E-4]:3.357763457385E-1)[&rate=6.439529284435782E-4]:3.599963294046E-1,((((35[&rate=6.439529284435782E-4]:1.793703602974E-1,((121[&rate=6.439529284435782E-4]:1.047527246591E0,127[&rate=6.439529284435782E-4]:1.488623137002E0)[&rate=6.439529284435782E-4]:1.062829304881E0,36[&rate=6.439529284435782E-4]:3.09044966779E-2)[&rate=6.439529284435782E-4]:1.950412060852E-1)[&rate=6.439529284435782E-4]:1.4791446571E-1,((((69[&rate=6.439529284435782E-4]:7.108566004376E-1,(132[&rate=6.439529284435782E-4]:5.934928959677E-2,((131[&rate=6.439529284435782E-4]:5.020107861672E-2,130[&rate=6.439529284435782E-4]:4.746135258936E-2)[&rate=6.439529284435782E-4]:6.532829128671E-3,129[&rate=6.439529284435782E-4]:5.399418171803E-2)[&rate=6.439529284435782E-4]:2.615381851381E-3)[&rate=6.439529284435782E-4]:5.063018313886E-1)[&rate=6.439529284435782E-4]:2.143399754034E-1,118[&rate=6.439529284435782E-4]:9.142376717313E-1)[&rate=6.439529284435782E-4]:6.629028945255E-1,((((62[&rate=6.439529284435782E-4]:3.2935433608E-1,(64[&rate=6.439529284435782E-4]:2.66960383375E-1,60[&rate=6.439529284435782E-4]:1.162754518683E-1)[&rate=6.439529284435782E-4]:2.129806229396E-2)[&rate=6.439529284435782E-4]:6.20124861359E-2,65[&rate=6.439529284435782E-4]:1.995860002981E-1)[&rate=6.439529284435782E-4]:2.12533085969E-1,(61[&rate=6.439529284435782E-4]:5.009808546177E-2,63[&rate=6.439529284435782E-4]:9.002195050726E-3)[&rate=6.439529284435782E-4]:5.538018227231E-1)[&rate=6.439529284435782E-4]:9.027106841029E-1,128[&rate=6.439529284435782E-4]:1.36688456489E0)[&rate=6.439529284435782E-4]:7.052997396898E-2)[&rate=6.439529284435782E-4]:2.797069774435E-1,(((51[&rate=6.439529284435782E-4]:5.094069992047E-1,44[&rate=6.439529284435782E-4]:5.312649227019E-1)[&rate=6.439529284435782E-4]:5.338247526125E-2,((((48[&rate=6.439529284435782E-4]:3.817318607564E-1,(42[&rate=6.439529284435782E-4]:2.583636635944E-1,41[&rate=6.439529284435782E-4]:2.528991827201E-1)[&rate=6.439529284435782E-4]:8.511683104176E-2)[&rate=6.439529284435782E-4]:5.785408649111E-2,(46[&rate=6.439529284435782E-4]:4.391785440034E-1,43[&rate=6.439529284435782E-4]:4.391785440034E-1)[&rate=6.439529284435782E-4]:1.133636499258E-2)[&rate=6.439529284435782E-4]:9.767466775707E-2,(49[&rate=6.439529284435782E-4]:5.07721549965E-1,50[&rate=6.439529284435782E-4]:5.07721549965E-1)[&rate=6.439529284435782E-4]:7.681141542265E-3)[&rate=6.439529284435782E-4]:2.512725875985E-2,47[&rate=6.439529284435782E-4]:5.733168355129E-1)[&rate=6.439529284435782E-4]:1.679504332452E-2)[&rate=6.439529284435782E-4]:3.179199517813E-2,45[&rate=6.439529284435782E-4]:6.137071527042E-1)[&rate=6.439529284435782E-4]:3.300181513074E-1)[&rate=6.439529284435782E-4]:1.389304329922E-1)[&rate=6.439529284435782E-4]:4.445037788586E-1,(38[&rate=6.439529284435782E-4]:8.495472676422E-1,(((((((96[&rate=6.439529284435782E-4]:6.367109710893E-1,98[&rate=6.439529284435782E-4]:6.503721732749E-1)[&rate=6.439529284435782E-4]:2.641274698272E-2,((100[&rate=6.439529284435782E-4]:2.408403923791E-1,94[&rate=6.439529284435782E-4]:2.408403923791E-1)[&rate=6.439529284435782E-4]:1.654364931154E-1,95[&rate=6.439529284435782E-4]:4.909763390465E-1)[&rate=6.439529284435782E-4]:1.967375429599E-1)[&rate=6.439529284435782E-4]:1.028170797273E-2,99[&rate=6.439529284435782E-4]:7.089245517276E-1)[&rate=6.439529284435782E-4]:3.940567167629E-2,16[&rate=6.439529284435782E-4]:2.683549925478E0)[&rate=6.439529284435782E-4]:5.193024301095E-3,40[&rate=6.439529284435782E-4]:6.032500236615E-1)[&rate=6.439529284435782E-4]:2.810092109341E-2,(146[&rate=6.439529284435782E-4]:6.591498296118E-1,(147[&rate=6.439529284435782E-4]:5.54128220073E-1,(39[&rate=6.439529284435782E-4]:4.922066931373E-1,((((31[&rate=6.439529284435782E-4]:6.331284059177E-1,(26[&rate=6.439529284435782E-4]:4.830997850291E-1,(7[&rate=6.439529284435782E-4]:1.180673621364E-1,8[&rate=6.439529284435782E-4]:1.180673621364E-1)[&rate=6.439529284435782E-4]:2.581831078242E-1)[&rate=6.439529284435782E-4]:1.061930044502E-1)[&rate=6.439529284435782E-4]:6.141327534181E-2,(22[&rate=6.439529284435782E-4]:3.649365265633E-1,27[&rate=6.439529284435782E-4]:3.813748827277E-1)[&rate=6.439529284435782E-4]:2.748106341481E-1)[&rate=6.439529284435782E-4]:2.755714219101E-1,2[&rate=6.439529284435782E-4]:7.427158428955E-1)[&rate=6.439529284435782E-4]:1.701549501425E0,97[&rate=6.439529284435782E-4]:4.165012901248E-1)[&rate=6.439529284435782E-4]:4.667151646355E-3)[&rate=6.439529284435782E-4]:4.54447775537E-3)[&rate=6.439529284435782E-4]:4.218007948425E-2)[&rate=6.439529284435782E-4]:9.241969437798E-2)[&rate=6.439529284435782E-4]:7.775216658277E-3,(101[&rate=6.439529284435782E-4]:1.405693971237E0,((((((116[&rate=6.439529284435782E-4]:7.177871178682E-1,((148[&rate=6.439529284435782E-4]:2.374883820825E-1,143[&rate=6.439529284435782E-4]:2.347486560552E-1)[&rate=6.439529284435782E-4]:3.783890368426E-1,(139[&rate=6.439529284435782E-4]:4.664211722868E-1,(111[&rate=6.439529284435782E-4]:2.152561870663E-1,106[&rate=6.439529284435782E-4]:1.988178309019E-1)[&rate=6.439529284435782E-4]:7.582251946718E-2)[&rate=6.439529284435782E-4]:3.631548767751E-1)[&rate=6.439529284435782E-4]:1.402658633268E-1)[&rate=6.439529284435782E-4]:2.159693478527E-1,((115[&rate=6.439529284435782E-4]:5.709651282754E-1,(109[&rate=6.439529284435782E-4]:4.606414598286E-1,((108[&rate=6.439529284435782E-4]:2.302863089048E-1,107[&rate=6.439529284435782E-4]:2.330260349321E-1)[&rate=6.439529284435782E-4]:1.326685125667E-1,(114[&rate=6.439529284435782E-4]:6.641278822567E-2,104[&rate=6.439529284435782E-4]:1.266867608284E-1)[&rate=6.439529284435782E-4]:2.390077866704E-1)[&rate=6.439529284435782E-4]:7.57688301381E-2)[&rate=6.439529284435782E-4]:1.897757232413E-1)[&rate=6.439529284435782E-4]:1.143412311711E-1,(13[&rate=6.439529284435782E-4]:4.572444167848E-1,19[&rate=6.439529284435782E-4]:4.956005811684E-1)[&rate=6.439529284435782E-4]:3.102537234836E-1)[&rate=6.439529284435782E-4]:2.484501062743E-1)[&rate=6.439529284435782E-4]:2.503545551814E-2,(((110[&rate=6.439529284435782E-4]:4.132610937443E-1,105[&rate=6.439529284435782E-4]:3.913432855252E-1)[&rate=6.439529284435782E-4]:1.644228002766E-1,113[&rate=6.439529284435782E-4]:5.831633460756E-1)[&rate=6.439529284435782E-4]:2.486955655581E-1,((9[&rate=6.439529284435782E-4]:5.73018980739E-1,((17[&rate=6.439529284435782E-4]:2.481511077165E-1,14[&rate=6.439529284435782E-4]:2.097949433328E-1)[&rate=6.439529284435782E-4]:3.130564200975E-1,(30[&rate=6.439529284435782E-4]:2.451200238358E-1,4[&rate=6.439529284435782E-4]:7.251728410983E-2)[&rate=6.439529284435782E-4]:3.927998327452E-1)[&rate=6.439529284435782E-4]:5.838679539085E-2)[&rate=6.439529284435782E-4]:6.197600156574E-2,(112[&rate=6.439529284435782E-4]:1.27978931259E-1,117[&rate=6.439529284435782E-4]:1.307186572866E-1)[&rate=6.439529284435782E-4]:5.152352291278E-1)[&rate=6.439529284435782E-4]:1.886447512469E-1)[&rate=6.439529284435782E-4]:2.091247904271E-1)[&rate=6.439529284435782E-4]:2.622520514205E-1,(142[&rate=6.439529284435782E-4]:5.30676403167E-1,(144[&rate=6.439529284435782E-4]:1.817012005474E-1,(145[&rate=6.439529284435782E-4]:9.64871516797E-2,141[&rate=6.439529284435782E-4]:9.374742565212E-2)[&rate=6.439529284435782E-4]:9.069350092261E-2)[&rate=6.439529284435782E-4]:3.434957505647E-1)[&rate=6.439529284435782E-4]:9.451620900405E-1)[&rate=6.439529284435782E-4]:1.15423041982E-2,(((((25[&rate=6.439529284435782E-4]:2.289110393081E-1,20[&rate=6.439529284435782E-4]:2.097329571164E-1)[&rate=6.439529284435782E-4]:1.87739735535E-1,23[&rate=6.439529284435782E-4]:4.056918707335E-1)[&rate=6.439529284435782E-4]:2.75069729803E-1,(140[&rate=6.439529284435782E-4]:4.795413889098E-1,11[&rate=6.439529284435782E-4]:4.987194711015E-1)[&rate=6.439529284435782E-4]:9.711062258583E-2)[&rate=6.439529284435782E-4]:3.678345159158E-1,(24[&rate=6.439529284435782E-4]:9.023590727689E-1,(1[&rate=6.439529284435782E-4]:1.714054337273E-2,(21[&rate=6.439529284435782E-4]:4.188607482985E-1,28[&rate=6.439529284435782E-4]:4.435182825449E-1)[&rate=6.439529284435782E-4]:3.599236306908E-1)[&rate=6.439529284435782E-4]:1.04396611588E-1)[&rate=6.439529284435782E-4]:1.571959477931E-1)[&rate=6.439529284435782E-4]:1.499438171365E-1,102[&rate=6.439529284435782E-4]:4.785500208213E-2)[&rate=6.439529284435782E-4]:1.929504528578E-1)[&rate=6.439529284435782E-4]:1.634601847976E-1,(((((((90[&rate=6.439529284435782E-4]:1.914393603481E-2,91[&rate=6.439529284435782E-4]:1.914393603481E-2)[&rate=6.439529284435782E-4]:3.72507795011E-2,92[&rate=6.439529284435782E-4]:5.639471553591E-2)[&rate=6.439529284435782E-4]:7.323088029772E-2,87[&rate=6.439529284435782E-4]:1.159269656966E-1)[&rate=6.439529284435782E-4]:1.14605216553E-1,(86[&rate=6.439529284435782E-4]:1.791335331599E-1,((83[&rate=6.439529284435782E-4]:4.029730770757E-2,85[&rate=6.439529284435782E-4]:4.029730770757E-2)[&rate=6.439529284435782E-4]:1.151510175573E-1,(93[&rate=6.439529284435782E-4]:2.626209882692E-2,84[&rate=6.439529284435782E-4]:1.256346868991E-2)[&rate=6.439529284435782E-4]:1.42884856575E-1)[&rate=6.439529284435782E-4]:2.3685207895E-2)[&rate=6.439529284435782E-4]:5.139864908979E-2)[&rate=6.439529284435782E-4]:5.343658148414E-1,(88[&rate=6.439529284435782E-4]:8.002665843655E-2,89[&rate=6.439529284435782E-4]:9.372528857357E-2)[&rate=6.439529284435782E-4]:6.848713386545E-1)[&rate=6.439529284435782E-4]:2.885096513342E-1,3[&rate=6.439529284435782E-4]:5.136816210282E-1)[&rate=6.439529284435782E-4]:1.544773983005E-1,(18[&rate=6.439529284435782E-4]:6.525008518813E-1,(6[&rate=6.439529284435782E-4]:5.710353871013E-1,(10[&rate=6.439529284435782E-4]:1.364115269136E-1,15[&rate=6.439529284435782E-4]:1.747676912971E-1)[&rate=6.439529284435782E-4]:4.510622163521E-1)[&rate=6.439529284435782E-4]:1.845176614984E-2)[&rate=6.439529284435782E-4]:1.307266605979E-1)[&rate=6.439529284435782E-4]:7.333668943816E-1)[&rate=6.439529284435782E-4]:1.006907783554E0)[&rate=6.439529284435782E-4]:2.065963491703E-1)[&rate=6.439529284435782E-4]:2.787271171581E-1)[&rate=6.439529284435782E-4]:5.246067837393E-1)[&rate=6.439529284435782E-4]:4.174335904099E-2,(((67[&rate=6.439529284435782E-4]:2.592328911787E-1,((124[&rate=6.439529284435782E-4]:1.625384780306E-1,123[&rate=6.439529284435782E-4]:1.652707184677E-1)[&rate=6.439529284435782E-4]:2.390168105007E-1,122[&rate=6.439529284435782E-4]:4.042875289684E-1)[&rate=6.439529284435782E-4]:3.562179125509E-1)[&rate=6.439529284435782E-4]:1.071790711975E-1,66[&rate=6.439529284435782E-4]:3.664119623761E-1)[&rate=6.439529284435782E-4]:7.602655978045E-2,((119[&rate=6.439529284435782E-4]:9.737332245554E-1,((135[&rate=6.439529284435782E-4]:4.533938072316E-1,(138[&rate=6.439529284435782E-4]:1.722547288805E-1,136[&rate=6.439529284435782E-4]:4.074787956529E-2)[&rate=6.439529284435782E-4]:4.811390783512E-1)[&rate=6.439529284435782E-4]:4.473790416858E-2,120[&rate=6.439529284435782E-4]:7.501865059207E-1)[&rate=6.439529284435782E-4]:1.276563076758E-1)[&rate=6.439529284435782E-4]:8.771870352019E-1,126[&rate=6.439529284435782E-4]:1.065217737114E0)[&rate=6.439529284435782E-4]:6.24394974728E-1)[&rate=6.439529284435782E-4]:3.710934417504E-1)[&rate=6.439529284435782E-4]:4.133871191616E-2)[&rate=6.439529284435782E-4]:8.04816614738E-2,34[&rate=6.439529284435782E-4]:7.233863866689E-2)[&rate=6.439529284435782E-4]:1.927278781933E-2)[&rate=6.439529284435782E-4]:1.762889624082E-2,33[&rate=6.439529284435782E-4]:9.280196656267E-2);
tree STATE_57240000 [&joint=-20981.237783328113,lnP=-20981.237783328113] = [&R] (((((35[&rate=5.247062827692899E-4]:8.031438802296E-2,((121[&rate=5.247062827692899E-4]:8.921990498636E-1,127[&rate=5.247062827692899E-4]:1.333294940275E0)[&rate=5.247062827692899E-4]:1.191178971705E0,36[&rate=5.247062827692899E-4]:3.925966774351E-3)[&rate=5.247062827692899E-4]:1.229637637144E-1)[&rate=5.247062827692899E-4]:3.585379067506E-1,((((118[&rate=5.247062827692899E-4]:6.662243403779E-1,(((130[&rate=5.247062827692899E-4]:2.02163064657E-1,132[&rate=5.247062827692899E-4]:2.049027906843E-1)[&rate=5.247062827692899E-4]:2.953478181993E-3,129[&rate=5.247062827692899E-4]:2.05116542839E-1)[&rate=5.247062827692899E-4]:8.235186939958E-2,131[&rate=5.247062827692899E-4]:2.902081382659E-1)[&rate=5.247062827692899E-4]:2.417696267694E-1)[&rate=5.247062827692899E-4]:3.896443789431E-2,69[&rate=5.247062827692899E-4]:7.161476823819E-1)[&rate=5.247062827692899E-4]:1.026074508346E0,128[&rate=5.247062827692899E-4]:1.591537259221E0)[&rate=5.247062827692899E-4]:3.261957898604E-1,((((62[&rate=5.247062827692899E-4]:2.855103363411E-1,64[&rate=5.247062827692899E-4]:2.444144459301E-1)[&rate=5.247062827692899E-4]:1.704322161292E-1,(60[&rate=5.247062827692899E-4]:1.95627798066E-1,65[&rate=5.247062827692899E-4]:1.95627798066E-1)[&rate=5.247062827692899E-4]:6.853393248657E-2)[&rate=5.247062827692899E-4]:2.03782680365E-1,(61[&rate=5.247062827692899E-4]:3.385881078409E-1,63[&rate=5.247062827692899E-4]:2.974922174298E-1)[&rate=5.247062827692899E-4]:3.211371249944E-1)[&rate=5.247062827692899E-4]:1.353844239678E0,((45[&rate=5.247062827692899E-4]:7.358980846406E-1,(((50[&rate=5.247062827692899E-4]:4.084410924292E-1,49[&rate=5.247062827692899E-4]:4.084410924292E-1)[&rate=5.247062827692899E-4]:1.851701908939E-1,(51[&rate=5.247062827692899E-4]:4.675995207783E-1,47[&rate=5.247062827692899E-4]:4.949219251498E-1)[&rate=5.247062827692899E-4]:1.314762434191E-1)[&rate=5.247062827692899E-4]:6.716476900431E-2,(((42[&rate=5.247062827692899E-4]:2.467571984986E-1,41[&rate=5.247062827692899E-4]:2.412927176244E-1)[&rate=5.247062827692899E-4]:4.701596973068E-2,48[&rate=5.247062827692899E-4]:3.320245343495E-1)[&rate=5.247062827692899E-4]:1.48722455829E-1,(46[&rate=5.247062827692899E-4]:4.801465647311E-1,43[&rate=5.247062827692899E-4]:4.801465647311E-1)[&rate=5.247062827692899E-4]:1.1529387196E-2)[&rate=5.247062827692899E-4]:2.018869856461E-1)[&rate=5.247062827692899E-4]:5.053186837877E-2)[&rate=5.247062827692899E-4]:7.226516585455E-3,44[&rate=5.247062827692899E-4]:7.458568416632E-1)[&rate=5.247062827692899E-4]:3.573226315981E-1)[&rate=5.247062827692899E-4]:4.38896039662E-2)[&rate=5.247062827692899E-4]:4.988636897956E-2)[&rate=5.247062827692899E-4]:1.719642942334E-1,(38[&rate=5.247062827692899E-4]:1.014066845478E0,((((98[&rate=5.247062827692899E-4]:6.82262600782E-1,(99[&rate=5.247062827692899E-4]:5.377302821503E-1,96[&rate=5.247062827692899E-4]:5.022111564674E-1)[&rate=5.247062827692899E-4]:1.66390242129E-1)[&rate=5.247062827692899E-4]:6.606907666012E-2,((100[&rate=5.247062827692899E-4]:1.201206225183E-1,94[&rate=5.247062827692899E-4]:1.201206225183E-1)[&rate=5.247062827692899E-4]:2.334452034251E-1,95[&rate=5.247062827692899E-4]:4.382652794954E-1)[&rate=5.247062827692899E-4]:3.209953596954E-1)[&rate=5.247062827692899E-4]:1.054857404195E-1,(39[&rate=5.247062827692899E-4]:7.074579138785E-1,(16[&rate=5.247062827692899E-4]:2.775167564347E0,147[&rate=5.247062827692899E-4]:7.470516874098E-1)[&rate=5.247062827692899E-4]:1.7783275649E-2)[&rate=5.247062827692899E-4]:1.794420343681E-2)[&rate=5.247062827692899E-4]:1.604330958494E-2,(((101[&rate=5.247062827692899E-4]:1.356101175639E0,(((((((148[&rate=5.247062827692899E-4]:1.384212063254E-1,143[&rate=5.247062827692899E-4]:1.356814802981E-1)[&rate=5.247062827692899E-4]:5.286257409585E-1,(116[&rate=5.247062827692899E-4]:5.847384746393E-1,((111[&rate=5.247062827692899E-4]:2.312450059988E-2,106[&rate=5.247062827692899E-4]:6.68614443551E-3)[&rate=5.247062827692899E-4]:4.260071772559E-1,139[&rate=5.247062827692899E-4]:6.244741436091E-1)[&rate=5.247062827692899E-4]:2.123191255507E-1)[&rate=5.247062827692899E-4]:4.395230826095E-2)[&rate=5.247062827692899E-4]:1.369694160501E-1,(((109[&rate=5.247062827692899E-4]:5.239506863847E-1,(107[&rate=5.247062827692899E-4]:4.220633220027E-1,((114[&rate=5.247062827692899E-4]:8.113465806242E-2,104[&rate=5.247062827692899E-4]:1.414086306652E-1)[&rate=5.247062827692899E-4]:2.237126507051E-1,108[&rate=5.247062827692899E-4]:3.623815553429E-1)[&rate=5.247062827692899E-4]:5.694204063247E-2)[&rate=5.247062827692899E-4]:8.270928219024E-2)[&rate=5.247062827692899E-4]:1.021293520028E-1,115[&rate=5.247062827692899E-4]:5.46627983593E-1)[&rate=5.247062827692899E-4]:9.704550165141E-2,(13[&rate=5.247062827692899E-4]:6.229601510481E-1,19[&rate=5.247062827692899E-4]:6.613163154318E-1)[&rate=5.247062827692899E-4]:1.029051150181E-1)[&rate=5.247062827692899E-4]:1.21986713706E-1)[&rate=5.247062827692899E-4]:2.456476504713E-1,(105[&rate=5.247062827692899E-4]:7.69207909019E-1,(((112[&rate=5.247062827692899E-4]:5.932142756142E-1,113[&rate=5.247062827692899E-4]:5.932142756142E-1)[&rate=5.247062827692899E-4]:1.365992792853E-1,((17[&rate=5.247062827692899E-4]:4.605763847483E-1,14[&rate=5.247062827692899E-4]:4.222202203646E-1)[&rate=5.247062827692899E-4]:2.618008382879E-1,9[&rate=5.247062827692899E-4]:6.758018805704E-1)[&rate=5.247062827692899E-4]:4.579249624698E-2)[&rate=5.247062827692899E-4]:2.065553826958E-2,((110[&rate=5.247062827692899E-4]:6.516636966461E-1,(30[&rate=5.247062827692899E-4]:5.530165933615E-1,4[&rate=5.247062827692899E-4]:3.804138536355E-1)[&rate=5.247062827692899E-4]:2.191950484901E-1)[&rate=5.247062827692899E-4]:9.814947219819E-3,117[&rate=5.247062827692899E-4]:6.696978219482E-1)[&rate=5.247062827692899E-4]:8.351099724847E-2)[&rate=5.247062827692899E-4]:4.613607612378E-2)[&rate=5.247062827692899E-4]:2.968944609507E-1)[&rate=5.247062827692899E-4]:3.04596424318E-1,((24[&rate=5.247062827692899E-4]:8.845840950089E-1,((28[&rate=5.247062827692899E-4]:7.347609037682E-1,21[&rate=5.247062827692899E-4]:7.101033695218E-1)[&rate=5.247062827692899E-4]:9.134309826494E-2,1[&rate=5.247062827692899E-4]:3.980263217024E-2)[&rate=5.247062827692899E-4]:6.395954503048E-2)[&rate=5.247062827692899E-4]:5.548215630127E-1,(102[&rate=5.247062827692899E-4]:2.277163698582E-2,((140[&rate=5.247062827692899E-4]:6.341472601775E-1,11[&rate=5.247062827692899E-4]:6.533253423692E-1)[&rate=5.247062827692899E-4]:9.795024101784E-2,((25[&rate=5.247062827692899E-4]:4.845766963144E-1,20[&rate=5.247062827692899E-4]:4.653986141226E-1)[&rate=5.247062827692899E-4]:2.287858990346E-1,23[&rate=5.247062827692899E-4]:7.024036912393E-1)[&rate=5.247062827692899E-4]:1.33803398997E-1)[&rate=5.247062827692899E-4]:3.372494782562E-1)[&rate=5.247062827692899E-4]:2.549901854195E-1)[&rate=5.247062827692899E-4]:4.636162941673E-2)[&rate=5.247062827692899E-4]:1.512546200765E-3,(142[&rate=5.247062827692899E-4]:4.131726187558E-1,((144[&rate=5.247062827692899E-4]:9.656688629175E-2,141[&rate=5.247062827692899E-4]:9.930661231911E-2)[&rate=5.247062827692899E-4]:4.658761536989E-3,145[&rate=5.247062827692899E-4]:1.067050998837E-1)[&rate=5.247062827692899E-4]:3.064675188721E-1)[&rate=5.247062827692899E-4]:1.159038721733E0)[&rate=5.247062827692899E-4]:1.485900780067E-1,(3[&rate=5.247062827692899E-4]:9.082319397019E-1,(((89[&rate=5.247062827692899E-4]:1.579887061117E-1,88[&rate=5.247062827692899E-4]:1.442900759746E-1)[&rate=5.247062827692899E-4]:4.358979063043E-1,(((85[&rate=5.247062827692899E-4]:8.871959305052E-2,(86[&rate=5.247062827692899E-4]:8.504971836617E-2,(84[&rate=5.247062827692899E-4]:8.139123624905E-2,93[&rate=5.247062827692899E-4]:9.508986638607E-2)[&rate=5.247062827692899E-4]:3.65848211712E-3)[&rate=5.247062827692899E-4]:3.669874684345E-3)[&rate=5.247062827692899E-4]:1.880133965978E-2,83[&rate=5.247062827692899E-4]:1.075209327103E-1)[&rate=5.247062827692899E-4]:4.771626333902E-2,(((90[&rate=5.247062827692899E-4]:1.018608687667E-3,91[&rate=5.247062827692899E-4]:1.018608687667E-3)[&rate=5.247062827692899E-4]:2.669748717071E-2,92[&rate=5.247062827692899E-4]:2.771609585838E-2)[&rate=5.247062827692899E-4]:1.196855022017E-1,87[&rate=5.247062827692899E-4]:1.33702967923E-1)[&rate=5.247062827692899E-4]:2.153422812629E-2)[&rate=5.247062827692899E-4]:4.249507862296E-1)[&rate=5.247062827692899E-4]:5.440798791396E-1,(6[&rate=5.247062827692899E-4]:6.14544658169E-1,((10[&rate=5.247062827692899E-4]:5.052601014556E-1,15[&rate=5.247062827692899E-4]:5.436162658391E-1)[&rate=5.247062827692899E-4]:1.189541871901E-1,18[&rate=5.247062827692899E-4]:6.707896311115E-1)[&rate=5.247062827692899E-4]:6.768725687585E-3)[&rate=5.247062827692899E-4]:2.205197037288E-2)[&rate=5.247062827692899E-4]:3.236901056805E-1)[&rate=5.247062827692899E-4]:5.632544103002E-1)[&rate=5.247062827692899E-4]:8.873545516646E-1)[&rate=5.247062827692899E-4]:3.178476470276E-1,146[&rate=5.247062827692899E-4]:8.210032429079E-1)[&rate=5.247062827692899E-4]:2.270968923612E-2,((97[&rate=5.247062827692899E-4]:5.455490955408E-1,(((31[&rate=5.247062827692899E-4]:8.928450331958E-1,(22[&rate=5.247062827692899E-4]:5.402762702513E-1,27[&rate=5.247062827692899E-4]:5.567146264157E-1)[&rate=5.247062827692899E-4]:2.977742423964E-1)[&rate=5.247062827692899E-4]:7.77721284843E-2,(26[&rate=5.247062827692899E-4]:7.988203838441E-1,(7[&rate=5.247062827692899E-4]:1.696423437237E-1,8[&rate=5.247062827692899E-4]:1.696423437237E-1)[&rate=5.247062827692899E-4]:5.223287250519E-1)[&rate=5.247062827692899E-4]:1.279611613975E-1)[&rate=5.247062827692899E-4]:5.25237997754E-1,2[&rate=5.247062827692899E-4]:1.26845789916E0)[&rate=5.247062827692899E-4]:1.304855250576E0)[&rate=5.247062827692899E-4]:9.973273215532E-2,40[&rate=5.247062827692899E-4]:7.163200790623E-1)[&rate=5.247062827692899E-4]:7.1742738468E-3)[&rate=5.247062827692899E-4]:1.795107399107E-2)[&rate=5.247062827692899E-4]:3.409274295073E-1)[&rate=5.247062827692899E-4]:1.99115190044E-1)[&rate=5.247062827692899E-4]:2.803193502985E-1,(((34[&rate=5.247062827692899E-4]:5.51446577356E-3,(((119[&rate=5.247062827692899E-4]:2.032092431853E0,(((135[&rate=5.247062827692899E-4]:4.253590140148E-1,(138[&rate=5.247062827692899E-4]:1.811898326838E-1,136[&rate=5.247062827692899E-4]:4.968298336858E-2)[&rate=5.247062827692899E-4]:4.44169181331E-1)[&rate=5.247062827692899E-4]:9.003368808063E-1,120[&rate=5.247062827692899E-4]:1.577750689342E0)[&rate=5.247062827692899E-4]:6.04319458477E-2,126[&rate=5.247062827692899E-4]:9.483705235044E-1)[&rate=5.247062827692899E-4]:2.980193857045E-1)[&rate=5.247062827692899E-4]:3.93580519995E-1,66[&rate=5.247062827692899E-4]:3.92796239519E-1)[&rate=5.247062827692899E-4]:1.848299123453E-2,(67[&rate=5.247062827692899E-4]:3.014619903208E-1,(122[&rate=5.247062827692899E-4]:5.450969220315E-1,(124[&rate=5.247062827692899E-4]:5.273097304714E-1,123[&rate=5.247062827692899E-4]:5.300419709086E-1)[&rate=5.247062827692899E-4]:1.505495112293E-2)[&rate=5.247062827692899E-4]:2.576376186299E-1)[&rate=5.247062827692899E-4]:1.098172404327E-1)[&rate=5.247062827692899E-4]:4.572489336501E-1)[&rate=5.247062827692899E-4]:1.789192332846E-3,((((58[&rate=5.247062827692899E-4]:4.010430068688E-1,((54[&rate=5.247062827692899E-4]:9.570300588906E-2,37[&rate=5.247062827692899E-4]:1.722057381295E-1)[&rate=5.247062827692899E-4]:8.085839928054E-2,59[&rate=5.247062827692899E-4]:2.148127712898E-1)[&rate=5.247062827692899E-4]:1.671045525189E-1)[&rate=5.247062827692899E-4]:1.19164456333E-1,(57[&rate=5.247062827692899E-4]:4.131926279684E-1,(56[&rate=5.247062827692899E-4]:3.549706207639E-1,55[&rate=5.247062827692899E-4]:3.549706207639E-1)[&rate=5.247062827692899E-4]:4.729304545579E-2)[&rate=5.247062827692899E-4]:9.062139261045E-2)[&rate=5.247062827692899E-4]:5.028396769892E-1,68[&rate=5.247062827692899E-4]:9.54741129262E-1)[&rate=5.247062827692899E-4]:4.19148999604E-1,(125[&rate=5.247062827692899E-4]:1.196072821561E0,((((133[&rate=5.247062827692899E-4]:4.197034990444E-1,(137[&rate=5.247062827692899E-4]:4.569232833672E-1,134[&rate=5.247062827692899E-4]:3.85690406655E-1)[&rate=5.247062827692899E-4]:3.87610608824E-3)[&rate=5.247062827692899E-4]:8.155683880668E-1,53[&rate=5.247062827692899E-4]:4.53192390143E-1)[&rate=5.247062827692899E-4]:1.505829442999E-1,(((71[&rate=5.247062827692899E-4]:4.1207649009E-1,(79[&rate=5.247062827692899E-4]:3.330840299666E-1,((72[&rate=5.247062827692899E-4]:1.911764280075E-3,78[&rate=5.247062827692899E-4]:2.382957249939E-2)[&rate=5.247062827692899E-4]:1.598991236234E-1,82[&rate=5.247062827692899E-4]:1.919478742048E-1)[&rate=5.247062827692899E-4]:1.493553338438E-1)[&rate=5.247062827692899E-4]:1.063897203974E-1)[&rate=5.247062827692899E-4]:1.242553973283E-1,((73[&rate=5.247062827692899E-4]:3.805124658938E-1,77[&rate=5.247062827692899E-4]:3.750330138391E-1)[&rate=5.247062827692899E-4]:2.093987129858E-1,(81[&rate=5.247062827692899E-4]:2.71823695871E-2,80[&rate=5.247062827692899E-4]:2.71823695871E-2)[&rate=5.247062827692899E-4]:5.134137407994E-1)[&rate=5.247062827692899E-4]:1.491385922351E-2)[&rate=5.247062827692899E-4]:1.070202881224E-1,(((76[&rate=5.247062827692899E-4]:3.500961906436E-1,74[&rate=5.247062827692899E-4]:3.500961906436E-1)[&rate=5.247062827692899E-4]:1.758941778133E-2,70[&rate=5.247062827692899E-4]:3.293294440415E-1)[&rate=5.247062827692899E-4]:2.406444061525E-1,75[&rate=5.247062827692899E-4]:6.083300145774E-1)[&rate=5.247062827692899E-4]:1.035153116481E-1)[&rate=5.247062827692899E-4]:6.383930668295E-1)[&rate=5.247062827692899E-4]:3.500234686881E-1,(52[&rate=5.247062827692899E-4]:3.025693523805E-1,((29[&rate=5.247062827692899E-4]:6.259977513802E-1,(5[&rate=5.247062827692899E-4]:2.236536598439E-1,12[&rate=5.247062827692899E-4]:2.620098242273E-1)[&rate=5.247062827692899E-4]:2.571386120844E-1)[&rate=5.247062827692899E-4]:2.364522783483E-1,103[&rate=5.247062827692899E-4]:6.295733173997E-1)[&rate=5.247062827692899E-4]:1.337289769542E0)[&rate=5.247062827692899E-4]:6.594261720619E-1)[&rate=5.247062827692899E-4]:4.526565320913E-1)[&rate=5.247062827692899E-4]:3.444839739717E-1)[&rate=5.247062827692899E-4]:4.41478656427E-2)[&rate=5.247062827692899E-4]:1.871305887536E-2,32[&rate=5.247062827692899E-4]:4.098908762675E-3)[&rate=5.247062827692899E-4]:2.105523693674E-3)[&rate=5.247062827692899E-4]:8.42605664606E-3,33[&rate=5.247062827692899E-4]:2.010994115712E-2);
tree STATE_57330000 [&joint=-20942.982873297373,lnP=-20942.982873297373] = [&R] ((32[&rate=5.40195846736159E-4]:7.980285407903E-3,(34[&rate=5.40195846736159E-4]:2.08373806434E-2,((((135[&rate=5.40195846736159E-4]:4.2867626139E-1,(138[&rate=5.40195846736159E-4]:2.064922195956E-1,136[&rate=5.40195846736159E-4]:7.498537028043E-2)[&rate=5.40195846736159E-4]:4.221840417944E-1)[&rate=5.40195846736159E-4]:1.568304790015E0,((120[&rate=5.40195846736159E-4]:1.640458750216E0,(119[&rate=5.40195846736159E-4]:1.57382476135E0,126[&rate=5.40195846736159E-4]:7.881222387061E-1)[&rate=5.40195846736159E-4]:1.625243998253E-1)[&rate=5.40195846736159E-4]:5.927968822503E-1,66[&rate=5.40195846736159E-4]:2.962693310967E-1)[&rate=5.40195846736159E-4]:1.57802134587E-2)[&rate=5.40195846736159E-4]:7.333702352969E-2,(67[&rate=5.40195846736159E-4]:2.688588928406E-1,(122[&rate=5.40195846736159E-4]:2.666248201364E-1,(123[&rate=5.40195846736159E-4]:3.714572144594E-2,124[&rate=5.40195846736159E-4]:3.441348100881E-2)[&rate=5.40195846736159E-4]:2.294790986905E-1)[&rate=5.40195846736159E-4]:5.035066230448E-1)[&rate=5.40195846736159E-4]:1.165276752445E-1)[&rate=5.40195846736159E-4]:4.629497237086E-1,((((((((((60[&rate=5.40195846736159E-4]:9.285216632448E-2,64[&rate=5.40195846736159E-4]:2.435370978312E-1)[&rate=5.40195846736159E-4]:9.041845832949E-2,62[&rate=5.40195846736159E-4]:3.750514465717E-1)[&rate=5.40195846736159E-4]:3.344553759255E-2,65[&rate=5.40195846736159E-4]:2.167161622465E-1)[&rate=5.40195846736159E-4]:1.760305724025E-1,(61[&rate=5.40195846736159E-4]:1.930068147328E-1,63[&rate=5.40195846736159E-4]:1.519109243218E-1)[&rate=5.40195846736159E-4]:3.915207418339E-1)[&rate=5.40195846736159E-4]:7.299298539644E-1,128[&rate=5.40195846736159E-4]:1.174731383134E0)[&rate=5.40195846736159E-4]:6.074877597633E-2,((129[&rate=5.40195846736159E-4]:2.630023501388E-1,((130[&rate=5.40195846736159E-4]:9.812539569196E-2,131[&rate=5.40195846736159E-4]:1.008651217193E-1)[&rate=5.40195846736159E-4]:9.688557639913E-2,132[&rate=5.40195846736159E-4]:1.977506981185E-1)[&rate=5.40195846736159E-4]:6.799137804768E-2)[&rate=5.40195846736159E-4]:2.217163404425E-1,(118[&rate=5.40195846736159E-4]:5.046797272367E-1,69[&rate=5.40195846736159E-4]:5.156386313463E-1)[&rate=5.40195846736159E-4]:1.170252647145E-1)[&rate=5.40195846736159E-4]:7.535011945564E-1)[&rate=5.40195846736159E-4]:5.058331805948E-1,((((44[&rate=5.40195846736159E-4]:4.962651199172E-1,47[&rate=5.40195846736159E-4]:5.017296007914E-1)[&rate=5.40195846736159E-4]:1.746164348887E-1,(51[&rate=5.40195846736159E-4]:5.771465550381E-1,(50[&rate=5.40195846736159E-4]:2.593497221498E-1,49[&rate=5.40195846736159E-4]:2.593497221498E-1)[&rate=5.40195846736159E-4]:3.123323520141E-1)[&rate=5.40195846736159E-4]:7.187707627049E-2)[&rate=5.40195846736159E-4]:1.472506531617E-2,((46[&rate=5.40195846736159E-4]:4.673215054207E-1,(41[&rate=5.40195846736159E-4]:3.993449933615E-1,(48[&rate=5.40195846736159E-4]:3.468454518984E-1,42[&rate=5.40195846736159E-4]:3.085940857782E-1)[&rate=5.40195846736159E-4]:9.62153884575E-2)[&rate=5.40195846736159E-4]:1.333170331625E-2)[&rate=5.40195846736159E-4]:6.319673976715E-2,43[&rate=5.40195846736159E-4]:5.305182451878E-1)[&rate=5.40195846736159E-4]:1.605528558085E-1)[&rate=5.40195846736159E-4]:1.049183565878E-1,45[&rate=5.40195846736159E-4]:7.877927362727E-1)[&rate=5.40195846736159E-4]:1.80124391141E-1)[&rate=5.40195846736159E-4]:1.353102766101E-1,(35[&rate=5.40195846736159E-4]:1.122421353806E-1,(36[&rate=5.40195846736159E-4]:4.251158674115E-2,(121[&rate=5.40195846736159E-4]:1.895426783433E0,127[&rate=5.40195846736159E-4]:2.336522673844E0)[&rate=5.40195846736159E-4]:2.265368581023E-1)[&rate=5.40195846736159E-4]:1.163058911052E-1)[&rate=5.40195846736159E-4]:2.356143576469E-1)[&rate=5.40195846736159E-4]:2.646710519822E-1,(38[&rate=5.40195846736159E-4]:8.878602257664E-1,((((95[&rate=5.40195846736159E-4]:4.496587011495E-1,(94[&rate=5.40195846736159E-4]:3.303637114872E-1,100[&rate=5.40195846736159E-4]:3.303637114872E-1)[&rate=5.40195846736159E-4]:3.459553611031E-2)[&rate=5.40195846736159E-4]:1.313659366764E-1,((101[&rate=5.40195846736159E-4]:4.573987240278E-1,((((((((148[&rate=5.40195846736159E-4]:3.471866872409E-1,143[&rate=5.40195846736159E-4]:3.444469612136E-1)[&rate=5.40195846736159E-4]:2.455223678545E-1,116[&rate=5.40195846736159E-4]:5.543528907117E-1)[&rate=5.40195846736159E-4]:7.462044271876E-2,(106[&rate=5.40195846736159E-4]:4.986599729381E-1,(139[&rate=5.40195846736159E-4]:5.7040524282E-1,111[&rate=5.40195846736159E-4]:3.950627770666E-1)[&rate=5.40195846736159E-4]:1.200355520359E-1)[&rate=5.40195846736159E-4]:1.905873330952E-1)[&rate=5.40195846736159E-4]:2.224554229144E-1,((13[&rate=5.40195846736159E-4]:4.979616413635E-1,19[&rate=5.40195846736159E-4]:5.363178057471E-1)[&rate=5.40195846736159E-4]:2.167755098753E-1,(115[&rate=5.40195846736159E-4]:5.615789210343E-1,(109[&rate=5.40195846736159E-4]:5.007281884679E-1,((108[&rate=5.40195846736159E-4]:4.010509213517E-1,107[&rate=5.40195846736159E-4]:4.037906473791E-1)[&rate=5.40195846736159E-4]:2.59080662078E-2,(114[&rate=5.40195846736159E-4]:1.101047031974E-2,104[&rate=5.40195846736159E-4]:7.128444292252E-2)[&rate=5.40195846736159E-4]:3.584142706643E-1)[&rate=5.40195846736159E-4]:5.185139268929E-2)[&rate=5.40195846736159E-4]:1.403027873609E-1)[&rate=5.40195846736159E-4]:7.09664493826E-2)[&rate=5.40195846736159E-4]:2.18883385928E-1)[&rate=5.40195846736159E-4]:6.844387412353E-2,(((9[&rate=5.40195846736159E-4]:5.243910615668E-1,(112[&rate=5.40195846736159E-4]:4.447558606173E-1,(30[&rate=5.40195846736159E-4]:4.327025067921E-1,4[&rate=5.40195846736159E-4]:2.600997670661E-1)[&rate=5.40195846736159E-4]:1.27121846976E-1)[&rate=5.40195846736159E-4]:8.785437903164E-2)[&rate=5.40195846736159E-4]:1.253507093129E-1,(17[&rate=5.40195846736159E-4]:5.358202744487E-1,14[&rate=5.40195846736159E-4]:4.97464110065E-1)[&rate=5.40195846736159E-4]:1.604968388968E-1)[&rate=5.40195846736159E-4]:2.004282683833E-2,((110[&rate=5.40195846736159E-4]:4.017688617096E-1,105[&rate=5.40195846736159E-4]:3.798510534905E-1)[&rate=5.40195846736159E-4]:2.506847357096E-1,(113[&rate=5.40195846736159E-4]:3.030960397782E-1,117[&rate=5.40195846736159E-4]:3.058357658058E-1)[&rate=5.40195846736159E-4]:3.548370096957E-1)[&rate=5.40195846736159E-4]:2.007072632627E-2)[&rate=5.40195846736159E-4]:3.240606354901E-1)[&rate=5.40195846736159E-4]:6.28729020654E-2,(142[&rate=5.40195846736159E-4]:7.325837886242E-1,((141[&rate=5.40195846736159E-4]:1.099706325849E-1,145[&rate=5.40195846736159E-4]:1.127103586125E-1)[&rate=5.40195846736159E-4]:5.910989830246E-1,144[&rate=5.40195846736159E-4]:6.983298895822E-1)[&rate=5.40195846736159E-4]:2.877444698706E-2)[&rate=5.40195846736159E-4]:5.049562644577E-1)[&rate=5.40195846736159E-4]:1.329329617386E-1,(((((21[&rate=5.40195846736159E-4]:5.833430359779E-1,28[&rate=5.40195846736159E-4]:6.080005702243E-1)[&rate=5.40195846736159E-4]:2.386207029838E-1,1[&rate=5.40195846736159E-4]:6.031990334523E-2)[&rate=5.40195846736159E-4]:1.37599835732E-1,24[&rate=5.40195846736159E-4]:9.787416568855E-1)[&rate=5.40195846736159E-4]:1.920332855823E-1,102[&rate=5.40195846736159E-4]:9.131106851429E-3)[&rate=5.40195846736159E-4]:3.669415318879E-2,((11[&rate=5.40195846736159E-4]:4.263966844152E-1,140[&rate=5.40195846736159E-4]:4.072186022235E-1)[&rate=5.40195846736159E-4]:1.932839799317E-1,((25[&rate=5.40195846736159E-4]:5.173585286383E-1,20[&rate=5.40195846736159E-4]:4.981804464466E-1)[&rate=5.40195846736159E-4]:7.897125365731E-2,23[&rate=5.40195846736159E-4]:5.85370878186E-1)[&rate=5.40195846736159E-4]:1.192412930102E-1)[&rate=5.40195846736159E-4]:4.918980203508E-1)[&rate=5.40195846736159E-4]:7.807241231447E-2)[&rate=5.40195846736159E-4]:1.562309287103E-1,((3[&rate=5.40195846736159E-4]:2.980852180889E-1,(((84[&rate=5.40195846736159E-4]:2.428579672982E-2,93[&rate=5.40195846736159E-4]:3.798442686683E-2)[&rate=5.40195846736159E-4]:5.36839847055E-2,(87[&rate=5.40195846736159E-4]:5.935501928673E-2,((90[&rate=5.40195846736159E-4]:1.221534453271E-2,91[&rate=5.40195846736159E-4]:1.221534453271E-2)[&rate=5.40195846736159E-4]:3.092564980262E-2,92[&rate=5.40195846736159E-4]:4.314099433533E-2)[&rate=5.40195846736159E-4]:2.991265508841E-2)[&rate=5.40195846736159E-4]:1.861476214859E-2)[&rate=5.40195846736159E-4]:1.580570144248E-1,((89[&rate=5.40195846736159E-4]:3.329272653245E-2,88[&rate=5.40195846736159E-4]:1.959409639543E-2)[&rate=5.40195846736159E-4]:1.560356626695E-1,((85[&rate=5.40195846736159E-4]:1.578069237213E-2,83[&rate=5.40195846736159E-4]:1.578069237213E-2)[&rate=5.40195846736159E-4]:1.006062924703E-1,86[&rate=5.40195846736159E-4]:1.163869848424E-1)[&rate=5.40195846736159E-4]:5.924277422255E-2)[&rate=5.40195846736159E-4]:6.039703679517E-2)[&rate=5.40195846736159E-4]:6.017844496259E-1)[&rate=5.40195846736159E-4]:1.52291269037E-1,(((10[&rate=5.40195846736159E-4]:3.964991350817E-1,15[&rate=5.40195846736159E-4]:4.348552994651E-1)[&rate=5.40195846736159E-4]:5.121420394726E-2,18[&rate=5.40195846736159E-4]:4.942886814947E-1)[&rate=5.40195846736159E-4]:1.736540496438E-2,6[&rate=5.40195846736159E-4]:4.486403878289E-1)[&rate=5.40195846736159E-4]:5.379089381738E-2)[&rate=5.40195846736159E-4]:8.270123879117E-1)[&rate=5.40195846736159E-4]:1.827495750178E-1)[&rate=5.40195846736159E-4]:8.805697034211E-1,98[&rate=5.40195846736159E-4]:4.932195690015E-1)[&rate=5.40195846736159E-4]:7.687610707567E-2)[&rate=5.40195846736159E-4]:2.894156672149E-3,(99[&rate=5.40195846736159E-4]:4.656485546759E-1,96[&rate=5.40195846736159E-4]:4.30129428993E-1)[&rate=5.40195846736159E-4]:1.291992015707E-1)[&rate=5.40195846736159E-4]:6.962877761633E-2,(((((147[&rate=5.40195846736159E-4]:3.914442956058E-1,(((26[&rate=5.40195846736159E-4]:5.526875822309E-1,(7[&rate=5.40195846736159E-4]:1.605657837702E-1,8[&rate=5.40195846736159E-4]:1.605657837702E-1)[&rate=5.40195846736159E-4]:2.852724833922E-1)[&rate=5.40195846736159E-4]:1.753382052531E-1,((22[&rate=5.40195846736159E-4]:4.840906599195E-1,27[&rate=5.40195846736159E-4]:5.005290160839E-1)[&rate=5.40195846736159E-4]:1.723710130555E-1,31[&rate=5.40195846736159E-4]:7.112561935231E-1)[&rate=5.40195846736159E-4]:6.060521039937E-2)[&rate=5.40195846736159E-4]:1.493404964512E-1,2[&rate=5.40195846736159E-4]:6.938046400996E-1)[&rate=5.40195846736159E-4]:1.596988409155E0)[&rate=5.40195846736159E-4]:1.477334516948E-2,16[&rate=5.40195846736159E-4]:2.434333517712E0)[&rate=5.40195846736159E-4]:4.537471182836E-2,(39[&rate=5.40195846736159E-4]:3.826065741405E-1,146[&rate=5.40195846736159E-4]:5.028251533754E-1)[&rate=5.40195846736159E-4]:1.160872928277E-2)[&rate=5.40195846736159E-4]:4.386347971815E-2,40[&rate=5.40195846736159E-4]:4.380787831414E-1)[&rate=5.40195846736159E-4]:1.910796583693E-2,97[&rate=5.40195846736159E-4]:3.861484976122E-1)[&rate=5.40195846736159E-4]:5.701656084098E-2)[&rate=5.40195846736159E-4]:4.419629268761E-1)[&rate=5.40195846736159E-4]:3.270327657587E-1)[&rate=5.40195846736159E-4]:1.685195031837E-1,((125[&rate=5.40195846736159E-4]:6.402378604708E-1,(((53[&rate=5.40195846736159E-4]:5.156942390486E-1,((75[&rate=5.40195846736159E-4]:5.269984569804E-1,(70[&rate=5.40195846736159E-4]:4.239750695381E-1,(76[&rate=5.40195846736159E-4]:4.578859109318E-1,74[&rate=5.40195846736159E-4]:4.578859109318E-1)[&rate=5.40195846736159E-4]:4.445322989685E-3)[&rate=5.40195846736159E-4]:6.46672230589E-2)[&rate=5.40195846736159E-4]:1.32295029419E-1,(77[&rate=5.40195846736159E-4]:5.581918353455E-1,((81[&rate=5.40195846736159E-4]:1.839100419536E-1,80[&rate=5.40195846736159E-4]:1.839100419536E-1)[&rate=5.40195846736159E-4]:2.642959468559E-1,(((79[&rate=5.40195846736159E-4]:1.954956558541E-1,(72[&rate=5.40195846736159E-4]:4.925957140617E-2,78[&rate=5.40195846736159E-4]:7.117737962548E-2)[&rate=5.40195846736159E-4]:1.243182762287E-1)[&rate=5.40195846736159E-4]:4.698790217167E-2,82[&rate=5.40195846736159E-4]:2.507027361079E-1)[&rate=5.40195846736159E-4]:8.91730181533E-2,(71[&rate=5.40195846736159E-4]:2.6785337354E-1,73[&rate=5.40195846736159E-4]:3.363465242249E-1)[&rate=5.40195846736159E-4]:3.640594236505E-2)[&rate=5.40195846736159E-4]:1.247685907128E-1)[&rate=5.40195846736159E-4]:6.615023009753E-2)[&rate=5.40195846736159E-4]:9.562219899914E-2)[&rate=5.40195846736159E-4]:6.028638112613E-1)[&rate=5.40195846736159E-4]:9.833225624472E-2,(133[&rate=5.40195846736159E-4]:5.342724862476E-1,(137[&rate=5.40195846736159E-4]:3.817685665324E-1,134[&rate=5.40195846736159E-4]:3.105356898202E-1)[&rate=5.40195846736159E-4]:1.935998101263E-1)[&rate=5.40195846736159E-4]:8.618335060138E-1)[&rate=5.40195846736159E-4]:1.129204326526E-1,(((29[&rate=5.40195846736159E-4]:5.410922896578E-1,(5[&rate=5.40195846736159E-4]:2.444249424088E-1,12[&rate=5.40195846736159E-4]:2.827811067922E-1)[&rate=5.40195846736159E-4]:1.514618677971E-1)[&rate=5.40195846736159E-4]:1.00154338556E0,103[&rate=5.40195846736159E-4]:1.309758962889E0)[&rate=5.40195846736159E-4]:9.685730456806E-1,52[&rate=5.40195846736159E-4]:6.140382740084E-1)[&rate=5.40195846736159E-4]:1.211053752488E-1)[&rate=5.40195846736159E-4]:1.236734461862E-1)[&rate=5.40195846736159E-4]:6.790767116093E-1,((57[&rate=5.40195846736159E-4]:4.470255644364E-1,(((54[&rate=5.40195846736159E-4]:1.721920666099E-1,37[&rate=5.40195846736159E-4]:2.486947988503E-1)[&rate=5.40195846736159E-4]:1.173060580399E-1,(55[&rate=5.40195846736159E-4]:2.816097481882E-1,56[&rate=5.40195846736159E-4]:2.816097481882E-1)[&rate=5.40195846736159E-4]:3.794302127022E-2)[&rate=5.40195846736159E-4]:1.989833281683E-2,(59[&rate=5.40195846736159E-4]:1.889341657451E-1,58[&rate=5.40195846736159E-4]:2.080598488052E-1)[&rate=5.40195846736159E-4]:1.587136578418E-1)[&rate=5.40195846736159E-4]:9.664550041246E-2)[&rate=5.40195846736159E-4]:8.001048653587E-2,68[&rate=5.40195846736159E-4]:4.751234826662E-1)[&rate=5.40195846736159E-4]:6.775244227471E-1)[&rate=5.40195846736159E-4]:1.761197805522E-1)[&rate=5.40195846736159E-4]:6.728924360028E-2)[&rate=5.40195846736159E-4]:3.551478747987E-2)[&rate=5.40195846736159E-4]:9.060712983591E-3)[&rate=5.40195846736159E-4]:6.664607829505E-2,33[&rate=5.40195846736159E-4]:8.010581575767E-2);
tree STATE_57420000 [&joint=-20969.923196825992,lnP=-20969.923196825992] = [&R] (((((34[&rate=5.470543323757368E-4]:6.240760111859E-2,32[&rate=5.470543323757368E-4]:4.048979289951E-2)[&rate=5.470543323757368E-4]:1.832731013847E-2,((125[&rate=5.470543323757368E-4]:8.068930920319E-1,(52[&rate=5.470543323757368E-4]:7.146340205612E-1,((53[&rate=5.470543323757368E-4]:6.824056648984E-1,((29[&rate=5.470543323757368E-4]:4.787860286124E-1,(5[&rate=5.470543323757368E-4]:1.184755877494E-1,12[&rate=5.470543323757368E-4]:1.568317521329E-1)[&rate=5.470543323757368E-4]:2.15104961411E-1)[&rate=5.470543323757368E-4]:1.859939231902E-1,103[&rate=5.470543323757368E-4]:4.319032394738E-1)[&rate=5.470543323757368E-4]:1.922992881297E0)[&rate=5.470543323757368E-4]:1.258101589567E-2,((133[&rate=5.470543323757368E-4]:7.809313721959E-1,(137[&rate=5.470543323757368E-4]:4.991593544713E-1,134[&rate=5.470543323757368E-4]:4.279264777591E-1)[&rate=5.470543323757368E-4]:3.228679081356E-1)[&rate=5.470543323757368E-4]:6.912352362248E-1,(((70[&rate=5.470543323757368E-4]:3.851138443042E-1,(74[&rate=5.470543323757368E-4]:3.735358067342E-1,76[&rate=5.470543323757368E-4]:3.735358067342E-1)[&rate=5.470543323757368E-4]:4.993420195353E-2)[&rate=5.470543323757368E-4]:6.52837701585E-2,75[&rate=5.470543323757368E-4]:4.887537788462E-1)[&rate=5.470543323757368E-4]:2.785892203797E-1,((((81[&rate=5.470543323757368E-4]:1.059676234637E-1,80[&rate=5.470543323757368E-4]:1.059676234637E-1)[&rate=5.470543323757368E-4]:2.911549830876E-1,(((79[&rate=5.470543323757368E-4]:2.75946596632E-1,(78[&rate=5.470543323757368E-4]:7.842390226072E-2,72[&rate=5.470543323757368E-4]:5.65060940414E-2)[&rate=5.470543323757368E-4]:1.975226943713E-1)[&rate=5.470543323757368E-4]:1.538861009818E-2,82[&rate=5.470543323757368E-4]:2.995543848123E-1)[&rate=5.470543323757368E-4]:4.440453010287E-3,71[&rate=5.470543323757368E-4]:2.683783994665E-1)[&rate=5.470543323757368E-4]:1.095661248931E-1)[&rate=5.470543323757368E-4]:3.50827875957E-2,73[&rate=5.470543323757368E-4]:4.815204626401E-1)[&rate=5.470543323757368E-4]:1.634987461838E-1,77[&rate=5.470543323757368E-4]:6.395397567693E-1)[&rate=5.470543323757368E-4]:1.223237904019E-1)[&rate=5.470543323757368E-4]:6.692071708386E-1)[&rate=5.470543323757368E-4]:4.899569341658E-3)[&rate=5.470543323757368E-4]:1.145061845567E-2)[&rate=5.470543323757368E-4]:3.108383064433E-1)[&rate=5.470543323757368E-4]:4.081291071579E-1,((59[&rate=5.470543323757368E-4]:3.777451875383E-1,((55[&rate=5.470543323757368E-4]:3.320056947217E-1,56[&rate=5.470543323757368E-4]:3.320056947217E-1)[&rate=5.470543323757368E-4]:2.859331471774E-2,((37[&rate=5.470543323757368E-4]:3.120330717872E-1,54[&rate=5.470543323757368E-4]:2.355303395467E-1)[&rate=5.470543323757368E-4]:2.10457515682E-2,(58[&rate=5.470543323757368E-4]:2.292730365734E-1,57[&rate=5.470543323757368E-4]:2.128795939504E-1)[&rate=5.470543323757368E-4]:8.468010372183E-2)[&rate=5.470543323757368E-4]:7.396827351586E-2)[&rate=5.470543323757368E-4]:8.949456787307E-3)[&rate=5.470543323757368E-4]:2.557208390761E-1,68[&rate=5.470543323757368E-4]:5.842856987455E-1)[&rate=5.470543323757368E-4]:4.640698337776E-1)[&rate=5.470543323757368E-4]:4.431137151364E-1)[&rate=5.470543323757368E-4]:1.915649409795E-2,((127[&rate=5.470543323757368E-4]:3.061876990938E0,(((121[&rate=5.470543323757368E-4]:2.153788465131E0,36[&rate=5.470543323757368E-4]:7.433641033629E-2)[&rate=5.470543323757368E-4]:4.208757739333E-1,(((((65[&rate=5.470543323757368E-4]:2.19782313473E-1,(60[&rate=5.470543323757368E-4]:1.261142833903E-1,(62[&rate=5.470543323757368E-4]:2.680512771941E-1,64[&rate=5.470543323757368E-4]:2.26955386783E-1)[&rate=5.470543323757368E-4]:4.9843828114E-2)[&rate=5.470543323757368E-4]:9.366803008267E-2)[&rate=5.470543323757368E-4]:2.617242912718E-1,(61[&rate=5.470543323757368E-4]:1.995110767503E-1,63[&rate=5.470543323757368E-4]:1.584151863392E-1)[&rate=5.470543323757368E-4]:4.737763499123E-1)[&rate=5.470543323757368E-4]:6.770328424066E-1,128[&rate=5.470543323757368E-4]:1.210594241672E0)[&rate=5.470543323757368E-4]:5.820673209099E-1,(((130[&rate=5.470543323757368E-4]:2.15708517183E-1,131[&rate=5.470543323757368E-4]:2.184482432103E-1)[&rate=5.470543323757368E-4]:5.313427765612E-2,(132[&rate=5.470543323757368E-4]:1.311238171138E-1,129[&rate=5.470543323757368E-4]:1.283840910864E-1)[&rate=5.470543323757368E-4]:1.404587037527E-1)[&rate=5.470543323757368E-4]:7.00433351801E-1,(118[&rate=5.470543323757368E-4]:9.027006527485E-1,69[&rate=5.470543323757368E-4]:9.136595568582E-1)[&rate=5.470543323757368E-4]:2.035617952615E-1)[&rate=5.470543323757368E-4]:8.261251419691E-1)[&rate=5.470543323757368E-4]:1.090792079253E-1,((((((41[&rate=5.470543323757368E-4]:1.566192296232E-1,48[&rate=5.470543323757368E-4]:2.003350766176E-1)[&rate=5.470543323757368E-4]:3.600876140545E-2,42[&rate=5.470543323757368E-4]:1.980924719029E-1)[&rate=5.470543323757368E-4]:1.999207389961E-1,46[&rate=5.470543323757368E-4]:4.471935387676E-1)[&rate=5.470543323757368E-4]:3.975291475974E-2,43[&rate=5.470543323757368E-4]:4.869464535274E-1)[&rate=5.470543323757368E-4]:1.008755450262E-1,(((44[&rate=5.470543323757368E-4]:4.67108459264E-1,47[&rate=5.470543323757368E-4]:4.725729401382E-1)[&rate=5.470543323757368E-4]:9.927759707737E-2,51[&rate=5.470543323757368E-4]:5.445281328441E-1)[&rate=5.470543323757368E-4]:1.002245091949E-2,(50[&rate=5.470543323757368E-4]:5.276276297976E-1,49[&rate=5.470543323757368E-4]:5.276276297976E-1)[&rate=5.470543323757368E-4]:2.145847309171E-2)[&rate=5.470543323757368E-4]:5.949010418494E-3)[&rate=5.470543323757368E-4]:2.111963237926E-1,45[&rate=5.470543323757368E-4]:7.908216010348E-1)[&rate=5.470543323757368E-4]:3.37522957181E-1)[&rate=5.470543323757368E-4]:7.566319458442E-2)[&rate=5.470543323757368E-4]:4.068079582328E-3,35[&rate=5.470543323757368E-4]:4.527049213862E-1)[&rate=5.470543323757368E-4]:4.20487818804E-2)[&rate=5.470543323757368E-4]:3.845905633554E-1,(38[&rate=5.470543323757368E-4]:1.06697105821E0,(147[&rate=5.470543323757368E-4]:1.171502550461E0,((((98[&rate=5.470543323757368E-4]:4.922287970291E-1,((99[&rate=5.470543323757368E-4]:4.2276449343E-1,96[&rate=5.470543323757368E-4]:3.872453677472E-1)[&rate=5.470543323757368E-4]:8.591123809788E-2,(95[&rate=5.470543323757368E-4]:4.156060174638E-1,(94[&rate=5.470543323757368E-4]:1.902947430787E-1,100[&rate=5.470543323757368E-4]:1.902947430787E-1)[&rate=5.470543323757368E-4]:1.406118208331E-1)[&rate=5.470543323757368E-4]:8.214075231556E-2)[&rate=5.470543323757368E-4]:5.410988998456E-3)[&rate=5.470543323757368E-4]:9.482798115806E-2,(39[&rate=5.470543323757368E-4]:4.41988009075E-1,97[&rate=5.470543323757368E-4]:3.709497577088E-1)[&rate=5.470543323757368E-4]:1.665346856586E-2)[&rate=5.470543323757368E-4]:5.55500434929E-1,40[&rate=5.470543323757368E-4]:1.01414191257E0)[&rate=5.470543323757368E-4]:1.386091787471E-2,(146[&rate=5.470543323757368E-4]:6.758349068559E-1,((16[&rate=5.470543323757368E-4]:2.499048510822E0,((((26[&rate=5.470543323757368E-4]:4.397147311041E-1,(7[&rate=5.470543323757368E-4]:1.520326839209E-1,8[&rate=5.470543323757368E-4]:1.520326839209E-1)[&rate=5.470543323757368E-4]:1.808327321146E-1)[&rate=5.470543323757368E-4]:2.078591453671E-1,(22[&rate=5.470543323757368E-4]:2.23835207785E-1,27[&rate=5.470543323757368E-4]:2.402735639493E-1)[&rate=5.470543323757368E-4]:4.127797645766E-1)[&rate=5.470543323757368E-4]:8.301116668214E-3,31[&rate=5.470543323757368E-4]:6.997106095778E-1)[&rate=5.470543323757368E-4]:1.689536006307E-1,2[&rate=5.470543323757368E-4]:6.412669499344E-1)[&rate=5.470543323757368E-4]:1.7290144376E0)[&rate=5.470543323757368E-4]:3.581573039093E-2,(101[&rate=5.470543323757368E-4]:7.548133056241E-1,(((((11[&rate=5.470543323757368E-4]:7.185216655603E-1,140[&rate=5.470543323757368E-4]:6.993435833685E-1)[&rate=5.470543323757368E-4]:1.874463534536E-1,((25[&rate=5.470543323757368E-4]:3.838310206268E-1,20[&rate=5.470543323757368E-4]:3.646529384351E-1)[&rate=5.470543323757368E-4]:1.536323742201E-1,23[&rate=5.470543323757368E-4]:5.265044907372E-1)[&rate=5.470543323757368E-4]:4.643950351258E-1)[&rate=5.470543323757368E-4]:4.56551541227E-1,(102[&rate=5.470543323757368E-4]:2.296948874309E-1,(24[&rate=5.470543323757368E-4]:9.105325803226E-1,(1[&rate=5.470543323757368E-4]:8.333238169373E-2,(21[&rate=5.470543323757368E-4]:8.08112370263E-1,28[&rate=5.470543323757368E-4]:8.327699045094E-1)[&rate=5.470543323757368E-4]:3.686384704723E-2)[&rate=5.470543323757368E-4]:4.637828082062E-2)[&rate=5.470543323757368E-4]:4.808061427247E-1)[&rate=5.470543323757368E-4]:6.707124815248E-2)[&rate=5.470543323757368E-4]:1.135402481658E-1,((((((13[&rate=5.470543323757368E-4]:4.023502783349E-1,19[&rate=5.470543323757368E-4]:4.407064427186E-1)[&rate=5.470543323757368E-4]:2.041822694266E-1,115[&rate=5.470543323757368E-4]:5.243407669396E-1)[&rate=5.470543323757368E-4]:3.563749097661E-1,(((108[&rate=5.470543323757368E-4]:5.461142380594E-1,(114[&rate=5.470543323757368E-4]:8.586452008609E-2,104[&rate=5.470543323757368E-4]:1.461384926889E-1)[&rate=5.470543323757368E-4]:4.027154713979E-1)[&rate=5.470543323757368E-4]:1.787445705035E-2,107[&rate=5.470543323757368E-4]:5.667284211371E-1)[&rate=5.470543323757368E-4]:6.732315228746E-2,109[&rate=5.470543323757368E-4]:6.532296556163E-1)[&rate=5.470543323757368E-4]:3.069380758839E-1)[&rate=5.470543323757368E-4]:3.098020070353E-2,(((139[&rate=5.470543323757368E-4]:7.121055474098E-1,(111[&rate=5.470543323757368E-4]:3.238558972105E-1,106[&rate=5.470543323757368E-4]:3.074175410461E-1)[&rate=5.470543323757368E-4]:2.12907184446E-1)[&rate=5.470543323757368E-4]:7.821614474028E-2,116[&rate=5.470543323757368E-4]:5.382668976296E-1)[&rate=5.470543323757368E-4]:1.344128048263E-1,(148[&rate=5.470543323757368E-4]:2.572574132212E-1,143[&rate=5.470543323757368E-4]:2.545176871939E-1)[&rate=5.470543323757368E-4]:4.537784536183E-1)[&rate=5.470543323757368E-4]:2.390161749533E-1)[&rate=5.470543323757368E-4]:2.540504707396E-1,(((110[&rate=5.470543323757368E-4]:5.489481674968E-1,105[&rate=5.470543323757368E-4]:5.270303592777E-1)[&rate=5.470543323757368E-4]:1.985270252644E-1,(((30[&rate=5.470543323757368E-4]:5.067984215405E-1,4[&rate=5.470543323757368E-4]:3.341956818145E-1)[&rate=5.470543323757368E-4]:1.9761620707E-1,9[&rate=5.470543323757368E-4]:5.811269573777E-1)[&rate=5.470543323757368E-4]:3.162611309234E-3,((17[&rate=5.470543323757368E-4]:3.788680886784E-1,14[&rate=5.470543323757368E-4]:3.405119242947E-1)[&rate=5.470543323757368E-4]:2.329108894381E-1,(117[&rate=5.470543323757368E-4]:5.654647543421E-1,112[&rate=5.470543323757368E-4]:5.627250283145E-1)[&rate=5.470543323757368E-4]:1.069778541818E-2)[&rate=5.470543323757368E-4]:1.908593303625E-2)[&rate=5.470543323757368E-4]:1.604458980469E-1)[&rate=5.470543323757368E-4]:1.455545119398E-1,113[&rate=5.470543323757368E-4]:8.985091567557E-1)[&rate=5.470543323757368E-4]:3.49428972215E-1)[&rate=5.470543323757368E-4]:2.135576084133E-1,(142[&rate=5.470543323757368E-4]:7.690156961645E-1,((141[&rate=5.470543323757368E-4]:5.312141168185E-1,145[&rate=5.470543323757368E-4]:5.339538428461E-1)[&rate=5.470543323757368E-4]:6.733122293906E-2,144[&rate=5.470543323757368E-4]:5.958056137302E-1)[&rate=5.470543323757368E-4]:1.677306303793E-1)[&rate=5.470543323757368E-4]:8.650827809458E-1)[&rate=5.470543323757368E-4]:2.27832491047E-2)[&rate=5.470543323757368E-4]:7.441984818479E-2,((((89[&rate=5.470543323757368E-4]:2.013527315307E-1,88[&rate=5.470543323757368E-4]:1.876541013936E-1)[&rate=5.470543323757368E-4]:2.883041200099E-2,((93[&rate=5.470543323757368E-4]:1.413487353941E-1,(85[&rate=5.470543323757368E-4]:1.151856791093E-1,(86[&rate=5.470543323757368E-4]:1.140779925169E-1,(84[&rate=5.470543323757368E-4]:8.524516159851E-2,83[&rate=5.470543323757368E-4]:8.524516159851E-2)[&rate=5.470543323757368E-4]:2.883283091837E-2)[&rate=5.470543323757368E-4]:1.107686592451E-3)[&rate=5.470543323757368E-4]:1.246442614772E-2)[&rate=5.470543323757368E-4]:1.495273168753E-2,(87[&rate=5.470543323757368E-4]:1.331650010571E-1,((90[&rate=5.470543323757368E-4]:3.909225045145E-2,91[&rate=5.470543323757368E-4]:3.909225045145E-2)[&rate=5.470543323757368E-4]:4.024644370853E-2,92[&rate=5.470543323757368E-4]:7.933869415998E-2)[&rate=5.470543323757368E-4]:6.752493703411E-2)[&rate=5.470543323757368E-4]:9.437835887512E-3)[&rate=5.470543323757368E-4]:7.388167645006E-2)[&rate=5.470543323757368E-4]:6.83006261449E-1,3[&rate=5.470543323757368E-4]:3.597647474465E-1)[&rate=5.470543323757368E-4]:2.777643493191E-1,((6[&rate=5.470543323757368E-4]:5.51145992867E-1,18[&rate=5.470543323757368E-4]:6.141596914971E-1)[&rate=5.470543323757368E-4]:1.418189830187E-2,(10[&rate=5.470543323757368E-4]:5.09943587205E-1,15[&rate=5.470543323757368E-4]:5.482997515885E-1)[&rate=5.470543323757368E-4]:7.182266012824E-2)[&rate=5.470543323757368E-4]:1.242560001172E-1)[&rate=5.470543323757368E-4]:8.44457409141E-1)[&rate=5.470543323757368E-4]:2.75566525745E-1)[&rate=5.470543323757368E-4]:6.677221684654E-1)[&rate=5.470543323757368E-4]:1.062450125253E-1)[&rate=5.470543323757368E-4]:4.723865028236E-1)[&rate=5.470543323757368E-4]:8.612267083562E-2)[&rate=5.470543323757368E-4]:2.115156785887E-2)[&rate=5.470543323757368E-4]:4.147386549274E-1)[&rate=5.470543323757368E-4]:8.356083736311E-2)[&rate=5.470543323757368E-4]:2.725706521295E-2,((((135[&rate=5.470543323757368E-4]:3.680521345473E-1,(138[&rate=5.470543323757368E-4]:2.116182395319E-1,136[&rate=5.470543323757368E-4]:8.011139021666E-2)[&rate=5.470543323757368E-4]:3.564338950155E-1)[&rate=5.470543323757368E-4]:1.447898999237E-1,120[&rate=5.470543323757368E-4]:7.648968289915E-1)[&rate=5.470543323757368E-4]:1.562646785601E0,(67[&rate=5.470543323757368E-4]:2.16473438631E-1,((124[&rate=5.470543323757368E-4]:2.670691204524E-1,122[&rate=5.470543323757368E-4]:2.698013608895E-1)[&rate=5.470543323757368E-4]:5.068823990422E-2,123[&rate=5.470543323757368E-4]:3.204896007938E-1)[&rate=5.470543323757368E-4]:3.972563881779E-1)[&rate=5.470543323757368E-4]:1.740838745915E-1)[&rate=5.470543323757368E-4]:1.670434212238E-1,((126[&rate=5.470543323757368E-4]:9.267763448623E-1,119[&rate=5.470543323757368E-4]:1.712478867506E0)[&rate=5.470543323757368E-4]:7.138910363348E-1,66[&rate=5.470543323757368E-4]:3.934931915121E-1)[&rate=5.470543323757368E-4]:1.641075429342E-1)[&rate=5.470543323757368E-4]:4.325614347517E-1)[&rate=5.470543323757368E-4]:2.12256869514E-2,33[&rate=5.470543323757368E-4]:1.31935801355E-1);
tree STATE_57510000 [&joint=-20969.312743604474,lnP=-20969.312743604474] = [&R] ((33[&rate=5.472105587741854E-4]:9.109960497296E-3,(34[&rate=5.472105587741854E-4]:1.633793084835E-2,((((53[&rate=5.472105587741854E-4]:9.364174023381E-1,(((75[&rate=5.472105587741854E-4]:5.433172662576E-1,((70[&rate=5.472105587741854E-4]:2.419530917175E-1,74[&rate=5.472105587741854E-4]:2.803092561009E-1)[&rate=5.472105587741854E-4]:1.649982570189E-1,76[&rate=5.472105587741854E-4]:4.453075131198E-1)[&rate=5.472105587741854E-4]:9.800975313781E-2)[&rate=5.472105587741854E-4]:2.253307696152E-1,((((78[&rate=5.472105587741854E-4]:7.220653114759E-2,72[&rate=5.472105587741854E-4]:5.028872292828E-2)[&rate=5.472105587741854E-4]:1.179119193786E-1,(71[&rate=5.472105587741854E-4]:1.532199310503E-1,79[&rate=5.472105587741854E-4]:1.806171913243E-1)[&rate=5.472105587741854E-4]:9.50125920191E-3)[&rate=5.472105587741854E-4]:7.825469545173E-2,82[&rate=5.472105587741854E-4]:2.7659232406E-1)[&rate=5.472105587741854E-4]:3.210771861098E-1,((73[&rate=5.472105587741854E-4]:4.461825879353E-1,(81[&rate=5.472105587741854E-4]:1.943749159244E-1,80[&rate=5.472105587741854E-4]:1.943749159244E-1)[&rate=5.472105587741854E-4]:2.024926035179E-1)[&rate=5.472105587741854E-4]:1.63613892544E-1,77[&rate=5.472105587741854E-4]:6.043170284246E-1)[&rate=5.472105587741854E-4]:2.074974201925E-2)[&rate=5.472105587741854E-4]:1.381018133742E-1)[&rate=5.472105587741854E-4]:7.732774950224E-1,(52[&rate=5.472105587741854E-4]:6.128383471076E-1,(((29[&rate=5.472105587741854E-4]:5.996231277679E-1,(5[&rate=5.472105587741854E-4]:2.917623065472E-1,12[&rate=5.472105587741854E-4]:3.301184709307E-1)[&rate=5.472105587741854E-4]:1.626553417687E-1)[&rate=5.472105587741854E-4]:1.032961459509E-1,103[&rate=5.472105587741854E-4]:4.7004256139E-1)[&rate=5.472105587741854E-4]:1.260809791147E0,((137[&rate=5.472105587741854E-4]:3.072411244749E-1,133[&rate=5.472105587741854E-4]:2.661452340639E-1)[&rate=5.472105587741854E-4]:9.027056727139E-2,134[&rate=5.472105587741854E-4]:3.262788150341E-1)[&rate=5.472105587741854E-4]:4.840255922981E-1)[&rate=5.472105587741854E-4]:5.462797291311E-1)[&rate=5.472105587741854E-4]:1.908208464868E-1)[&rate=5.472105587741854E-4]:1.40954930055E-1)[&rate=5.472105587741854E-4]:2.141154455452E-1,125[&rate=5.472105587741854E-4]:9.40150334222E-1)[&rate=5.472105587741854E-4]:4.976101530719E-1,((((59[&rate=5.472105587741854E-4]:3.237313507515E-1,(56[&rate=5.472105587741854E-4]:1.893529905265E-1,55[&rate=5.472105587741854E-4]:1.893529905265E-1)[&rate=5.472105587741854E-4]:1.261816389134E-1)[&rate=5.472105587741854E-4]:2.284487474177E-3,(58[&rate=5.472105587741854E-4]:3.118704894972E-1,(54[&rate=5.472105587741854E-4]:1.560779850077E-1,37[&rate=5.472105587741854E-4]:2.325807172481E-1)[&rate=5.472105587741854E-4]:9.841545530924E-2)[&rate=5.472105587741854E-4]:3.327103178853E-2)[&rate=5.472105587741854E-4]:1.143929476689E-1,57[&rate=5.472105587741854E-4]:4.431410263317E-1)[&rate=5.472105587741854E-4]:3.428985251443E-1,68[&rate=5.472105587741854E-4]:7.341269831699E-1)[&rate=5.472105587741854E-4]:5.369668374573E-1)[&rate=5.472105587741854E-4]:1.553258533919E-1,((((((127[&rate=5.472105587741854E-4]:2.59000454992E0,121[&rate=5.472105587741854E-4]:2.148908659509E0)[&rate=5.472105587741854E-4]:8.909060564614E-2,36[&rate=5.472105587741854E-4]:1.585472103604E-1)[&rate=5.472105587741854E-4]:3.58208165713E-3,35[&rate=5.472105587741854E-4]:1.155539495518E-1)[&rate=5.472105587741854E-4]:1.983520495249E-1,((((((47[&rate=5.472105587741854E-4]:4.705810430394E-1,51[&rate=5.472105587741854E-4]:4.432586386679E-1)[&rate=5.472105587741854E-4]:4.913820577564E-3,44[&rate=5.472105587741854E-4]:4.700303827427E-1)[&rate=5.472105587741854E-4]:1.656539537951E-1,(50[&rate=5.472105587741854E-4]:4.850039120039E-1,49[&rate=5.472105587741854E-4]:4.850039120039E-1)[&rate=5.472105587741854E-4]:1.233580201625E-1)[&rate=5.472105587741854E-4]:2.759308365601E-2,((42[&rate=5.472105587741854E-4]:3.936425717269E-1,(41[&rate=5.472105587741854E-4]:2.964654533455E-1,48[&rate=5.472105587741854E-4]:3.4018130034E-1)[&rate=5.472105587741854E-4]:9.171263750709E-2)[&rate=5.472105587741854E-4]:1.681675598069E-1,(43[&rate=5.472105587741854E-4]:5.585589189085E-1,46[&rate=5.472105587741854E-4]:5.585589189085E-1)[&rate=5.472105587741854E-4]:5.243154049405E-2)[&rate=5.472105587741854E-4]:5.775144166553E-2)[&rate=5.472105587741854E-4]:7.61827031465E-2,45[&rate=5.472105587741854E-4]:7.367278829032E-1)[&rate=5.472105587741854E-4]:2.476716257806E-1,((118[&rate=5.472105587741854E-4]:7.595872781895E-1,(69[&rate=5.472105587741854E-4]:7.540493342387E-1,(((130[&rate=5.472105587741854E-4]:1.929333548693E-1,131[&rate=5.472105587741854E-4]:1.956730808967E-1)[&rate=5.472105587741854E-4]:4.140194789412E-2,132[&rate=5.472105587741854E-4]:2.370750287908E-1)[&rate=5.472105587741854E-4]:7.036474678155E-2,129[&rate=5.472105587741854E-4]:3.04700049545E-1)[&rate=5.472105587741854E-4]:3.014040792142E-1)[&rate=5.472105587741854E-4]:1.649684806043E-2)[&rate=5.472105587741854E-4]:7.568052741267E-1,(((65[&rate=5.472105587741854E-4]:8.951579107093E-2,(60[&rate=5.472105587741854E-4]:4.027269492588E-2,(64[&rate=5.472105587741854E-4]:1.223611796991E-1,62[&rate=5.472105587741854E-4]:1.634570701101E-1)[&rate=5.472105587741854E-4]:6.859644673352E-2)[&rate=5.472105587741854E-4]:4.924309614505E-2)[&rate=5.472105587741854E-4]:4.414731043171E-1,(61[&rate=5.472105587741854E-4]:1.59784140758E-1,63[&rate=5.472105587741854E-4]:1.18688250347E-1)[&rate=5.472105587741854E-4]:5.629855765478E-1)[&rate=5.472105587741854E-4]:7.65747461644E-1,128[&rate=5.472105587741854E-4]:1.348791151553E0)[&rate=5.472105587741854E-4]:2.787537336634E-2)[&rate=5.472105587741854E-4]:3.811291960563E-1)[&rate=5.472105587741854E-4]:8.487740138921E-2)[&rate=5.472105587741854E-4]:3.167037972679E-1,(38[&rate=5.472105587741854E-4]:8.375294611716E-1,(146[&rate=5.472105587741854E-4]:7.91748842279E-1,((147[&rate=5.472105587741854E-4]:4.666178359884E-1,97[&rate=5.472105587741854E-4]:3.382025354419E-1)[&rate=5.472105587741854E-4]:1.860047077905E-1,((40[&rate=5.472105587741854E-4]:4.095222415852E-1,39[&rate=5.472105587741854E-4]:4.095222415852E-1)[&rate=5.472105587741854E-4]:1.451425915979E-1,((((((22[&rate=5.472105587741854E-4]:3.057678073929E-1,27[&rate=5.472105587741854E-4]:3.222061635573E-1)[&rate=5.472105587741854E-4]:3.437995041992E-1,(26[&rate=5.472105587741854E-4]:6.034212092166E-1,(7[&rate=5.472105587741854E-4]:2.762435501817E-1,8[&rate=5.472105587741854E-4]:2.762435501817E-1)[&rate=5.472105587741854E-4]:2.203283439663E-1)[&rate=5.472105587741854E-4]:5.710500648525E-2)[&rate=5.472105587741854E-4]:8.677022854996E-2,31[&rate=5.472105587741854E-4]:7.911320606902E-1)[&rate=5.472105587741854E-4]:2.406826833835E-1,2[&rate=5.472105587741854E-4]:8.044174837996E-1)[&rate=5.472105587741854E-4]:1.431444696984E0,(101[&rate=5.472105587741854E-4]:6.991785956057E-1,((((142[&rate=5.472105587741854E-4]:5.390931565178E-1,((145[&rate=5.472105587741854E-4]:2.886996188606E-1,144[&rate=5.472105587741854E-4]:2.832201668057E-1)[&rate=5.472105587741854E-4]:8.517350083946E-2,141[&rate=5.472105587741854E-4]:3.711333936725E-1)[&rate=5.472105587741854E-4]:1.652200368177E-1)[&rate=5.472105587741854E-4]:7.674535212706E-1,((((115[&rate=5.472105587741854E-4]:7.095155691524E-1,(13[&rate=5.472105587741854E-4]:5.987877542923E-1,19[&rate=5.472105587741854E-4]:6.37143918676E-1)[&rate=5.472105587741854E-4]:1.92919595682E-1)[&rate=5.472105587741854E-4]:1.712136430431E-2,(107[&rate=5.472105587741854E-4]:5.93706019253E-1,(((114[&rate=5.472105587741854E-4]:1.899250746306E-1,104[&rate=5.472105587741854E-4]:2.501990472334E-1)[&rate=5.472105587741854E-4]:2.30097440114E-1,108[&rate=5.472105587741854E-4]:4.7755676132E-1)[&rate=5.472105587741854E-4]:9.529811385603E-2,109[&rate=5.472105587741854E-4]:5.947726833952E-1)[&rate=5.472105587741854E-4]:1.81114180496E-2)[&rate=5.472105587741854E-4]:1.932048868065E-1)[&rate=5.472105587741854E-4]:1.732343448936E-2,((116[&rate=5.472105587741854E-4]:4.346102122957E-1,((106[&rate=5.472105587741854E-4]:7.252988245106E-2,111[&rate=5.472105587741854E-4]:8.896823861543E-2)[&rate=5.472105587741854E-4]:2.014476701516E-1,139[&rate=5.472105587741854E-4]:4.657583745204E-1)[&rate=5.472105587741854E-4]:2.209066322958E-1)[&rate=5.472105587741854E-4]:1.068181880379E-1,(148[&rate=5.472105587741854E-4]:2.957774940436E-1,143[&rate=5.472105587741854E-4]:2.930377680162E-1)[&rate=5.472105587741854E-4]:2.840070706737E-1)[&rate=5.472105587741854E-4]:2.025319676125E-1)[&rate=5.472105587741854E-4]:1.60783682865E-1,((110[&rate=5.472105587741854E-4]:6.071275599868E-1,105[&rate=5.472105587741854E-4]:5.852097517677E-1)[&rate=5.472105587741854E-4]:1.433452970858E-1,((9[&rate=5.472105587741854E-4]:5.676457066095E-1,(30[&rate=5.472105587741854E-4]:4.390845368957E-1,4[&rate=5.472105587741854E-4]:2.664817971697E-1)[&rate=5.472105587741854E-4]:2.518488409467E-1)[&rate=5.472105587741854E-4]:2.328274185905E-2,((17[&rate=5.472105587741854E-4]:4.638967306092E-1,14[&rate=5.472105587741854E-4]:4.255405662255E-1)[&rate=5.472105587741854E-4]:1.522345627966E-1,((112[&rate=5.472105587741854E-4]:3.533900642401E-1,117[&rate=5.472105587741854E-4]:3.561297902677E-1)[&rate=5.472105587741854E-4]:1.994864041211E-1,113[&rate=5.472105587741854E-4]:5.528764683612E-1)[&rate=5.472105587741854E-4]:2.489866066093E-2)[&rate=5.472105587741854E-4]:2.137249752847E-2)[&rate=5.472105587741854E-4]:1.568046825767E-1)[&rate=5.472105587741854E-4]:2.309835225056E-1)[&rate=5.472105587741854E-4]:1.470081064292E-1)[&rate=5.472105587741854E-4]:1.10159293388E-1,(((1[&rate=5.472105587741854E-4]:3.669456713741E-2,(28[&rate=5.472105587741854E-4]:7.51454013072E-1,21[&rate=5.472105587741854E-4]:7.267964788256E-1)[&rate=5.472105587741854E-4]:7.154192392831E-2)[&rate=5.472105587741854E-4]:1.309842195797E-1,24[&rate=5.472105587741854E-4]:9.485007045254E-1)[&rate=5.472105587741854E-4]:2.904886925616E-1,((((20[&rate=5.472105587741854E-4]:5.362970948722E-1,25[&rate=5.472105587741854E-4]:5.554751770639E-1)[&rate=5.472105587741854E-4]:6.439141318381E-2,23[&rate=5.472105587741854E-4]:6.08907686138E-1)[&rate=5.472105587741854E-4]:7.171077726866E-2,(140[&rate=5.472105587741854E-4]:5.242021966327E-1,11[&rate=5.472105587741854E-4]:5.433802788244E-1)[&rate=5.472105587741854E-4]:5.230667773306E-2)[&rate=5.472105587741854E-4]:4.790393512919E-1,102[&rate=5.472105587741854E-4]:8.972883191916E-3)[&rate=5.472105587741854E-4]:6.837267827868E-2)[&rate=5.472105587741854E-4]:9.278506723994E-2)[&rate=5.472105587741854E-4]:3.353097018089E-1,((((((93[&rate=5.472105587741854E-4]:4.665428699695E-2,85[&rate=5.472105587741854E-4]:3.295565685993E-2)[&rate=5.472105587741854E-4]:1.13383050082E-1,(86[&rate=5.472105587741854E-4]:1.394989934077E-1,(84[&rate=5.472105587741854E-4]:1.067698002548E-1,83[&rate=5.472105587741854E-4]:1.067698002548E-1)[&rate=5.472105587741854E-4]:3.272919315294E-2)[&rate=5.472105587741854E-4]:6.839713534251E-3)[&rate=5.472105587741854E-4]:2.992289927343E-2,87[&rate=5.472105587741854E-4]:1.762616062154E-1)[&rate=5.472105587741854E-4]:2.066225523268E-3,((90[&rate=5.472105587741854E-4]:7.408700753465E-3,91[&rate=5.472105587741854E-4]:7.408700753465E-3)[&rate=5.472105587741854E-4]:1.757141997004E-2,92[&rate=5.472105587741854E-4]:2.498012072351E-2)[&rate=5.472105587741854E-4]:1.670463411522E-1)[&rate=5.472105587741854E-4]:1.430523561019E-2,(89[&rate=5.472105587741854E-4]:6.838537133248E-2,88[&rate=5.472105587741854E-4]:5.468674119547E-2)[&rate=5.472105587741854E-4]:1.379463261534E-1)[&rate=5.472105587741854E-4]:1.183524267397E0,(((6[&rate=5.472105587741854E-4]:5.628515471952E-1,18[&rate=5.472105587741854E-4]:6.258652458253E-1)[&rate=5.472105587741854E-4]:1.604853946529E-1,(10[&rate=5.472105587741854E-4]:4.841132793855E-1,15[&rate=5.472105587741854E-4]:5.224694437689E-1)[&rate=5.472105587741854E-4]:2.55662018627E-1)[&rate=5.472105587741854E-4]:4.605367535995E-2,3[&rate=5.472105587741854E-4]:7.173358226875E-1)[&rate=5.472105587741854E-4]:1.190954846611E-1)[&rate=5.472105587741854E-4]:6.662692971434E-1)[&rate=5.472105587741854E-4]:1.992177171413E-1)[&rate=5.472105587741854E-4]:5.531219413427E-1)[&rate=5.472105587741854E-4]:2.682688131717E-1,(16[&rate=5.472105587741854E-4]:2.625510668728E0,(((94[&rate=5.472105587741854E-4]:3.021095708157E-1,100[&rate=5.472105587741854E-4]:3.021095708157E-1)[&rate=5.472105587741854E-4]:1.12412564767E-1,95[&rate=5.472105587741854E-4]:4.992215891347E-1)[&rate=5.472105587741854E-4]:1.691437405293E-1,(98[&rate=5.472105587741854E-4]:5.758667150749E-1,(99[&rate=5.472105587741854E-4]:3.473444950588E-1,96[&rate=5.472105587741854E-4]:3.11825369376E-1)[&rate=5.472105587741854E-4]:2.503801435134E-1)[&rate=5.472105587741854E-4]:8.156965284034E-2)[&rate=5.472105587741854E-4]:1.099667524218E-2)[&rate=5.472105587741854E-4]:7.387448515237E-3)[&rate=5.472105587741854E-4]:7.259642056653E-3)[&rate=5.472105587741854E-4]:4.058066141556E-2)[&rate=5.472105587741854E-4]:7.628476844547E-2)[&rate=5.472105587741854E-4]:2.343052090566E-1)[&rate=5.472105587741854E-4]:3.954457816884E-1)[&rate=5.472105587741854E-4]:1.604684050406E-1,(((((120[&rate=5.472105587741854E-4]:6.159810353494E-1,119[&rate=5.472105587741854E-4]:7.118714463083E-1)[&rate=5.472105587741854E-4]:5.245972507102E-1,(135[&rate=5.472105587741854E-4]:4.576661817387E-1,(138[&rate=5.472105587741854E-4]:4.536147314226E-1,136[&rate=5.472105587741854E-4]:3.221078821074E-1)[&rate=5.472105587741854E-4]:2.040514503162E-1)[&rate=5.472105587741854E-4]:4.308573098005E-1)[&rate=5.472105587741854E-4]:8.905445009021E-1,126[&rate=5.472105587741854E-4]:1.341310675277E0)[&rate=5.472105587741854E-4]:4.479125674786E-2,66[&rate=5.472105587741854E-4]:1.389277423398E-1)[&rate=5.472105587741854E-4]:5.13272573481E-1,(67[&rate=5.472105587741854E-4]:2.646367436985E-1,((123[&rate=5.472105587741854E-4]:3.801722825882E-1,122[&rate=5.472105587741854E-4]:3.801722825882E-1)[&rate=5.472105587741854E-4]:1.384523862959E-1,124[&rate=5.472105587741854E-4]:5.15892428447E-1)[&rate=5.472105587741854E-4]:2.47284625155E-1)[&rate=5.472105587741854E-4]:3.875635721223E-1)[&rate=5.472105587741854E-4]:1.388778855643E-1)[&rate=5.472105587741854E-4]:8.762083486167E-2)[&rate=5.472105587741854E-4]:6.525932316483E-4)[&rate=5.472105587741854E-4]:9.210385813316E-3)[&rate=5.472105587741854E-4]:2.698322019125E-2,32[&rate=5.472105587741854E-4]:3.061372863384E-2);
tree STATE_57600000 [&joint=-20978.44835336431,lnP=-20978.44835336431] = [&R] (33[&rate=5.544924321349517E-4]:4.813323914176E-2,(32[&rate=5.544924321349517E-4]:3.275781307353E-2,((((67[&rate=5.544924321349517E-4]:2.512618309472E-1,(122[&rate=5.544924321349517E-4]:2.328168974071E-1,(123[&rate=5.544924321349517E-4]:1.529831625989E-1,124[&rate=5.544924321349517E-4]:1.502509221618E-1)[&rate=5.544924321349517E-4]:7.98337348082E-2)[&rate=5.544924321349517E-4]:5.197174838808E-1)[&rate=5.544924321349517E-4]:7.580427683172E-2,((((120[&rate=5.544924321349517E-4]:1.515698398028E0,119[&rate=5.544924321349517E-4]:1.611588808987E0)[&rate=5.544924321349517E-4]:3.842366471444E-2,(135[&rate=5.544924321349517E-4]:5.969247889561E-1,(138[&rate=5.544924321349517E-4]:4.417225545444E-1,136[&rate=5.544924321349517E-4]:3.102157052292E-1)[&rate=5.544924321349517E-4]:3.552022344118E-1)[&rate=5.544924321349517E-4]:7.051424792658E-1)[&rate=5.544924321349517E-4]:1.542360671785E-1,126[&rate=5.544924321349517E-4]:1.018546018236E0)[&rate=5.544924321349517E-4]:5.120617429172E-1,66[&rate=5.544924321349517E-4]:2.834335714683E-1)[&rate=5.544924321349517E-4]:4.363253631059E-2)[&rate=5.544924321349517E-4]:5.178839709487E-1,(((((53[&rate=5.544924321349517E-4]:6.207674130504E-1,(52[&rate=5.544924321349517E-4]:5.12190645639E-1,((29[&rate=5.544924321349517E-4]:6.320057811408E-1,(5[&rate=5.544924321349517E-4]:9.945449959401E-2,12[&rate=5.544924321349517E-4]:1.378106639775E-1)[&rate=5.544924321349517E-4]:3.873458020948E-1)[&rate=5.544924321349517E-4]:3.813299104956E-1,103[&rate=5.544924321349517E-4]:7.804589793075E-1)[&rate=5.544924321349517E-4]:1.396025400892E0)[&rate=5.544924321349517E-4]:1.167734887228E-1)[&rate=5.544924321349517E-4]:1.642233744513E-1,(((137[&rate=5.544924321349517E-4]:4.660755934155E-1,134[&rate=5.544924321349517E-4]:3.948427167033E-1)[&rate=5.544924321349517E-4]:1.462383190694E-1,133[&rate=5.544924321349517E-4]:5.712180220738E-1)[&rate=5.544924321349517E-4]:8.38064114845E-1,((75[&rate=5.544924321349517E-4]:7.038729478206E-1,(76[&rate=5.544924321349517E-4]:3.347149905789E-1,(74[&rate=5.544924321349517E-4]:3.347067807963E-1,70[&rate=5.544924321349517E-4]:2.963506164128E-1)[&rate=5.544924321349517E-4]:8.209782626167E-6)[&rate=5.544924321349517E-4]:3.691579572417E-1)[&rate=5.544924321349517E-4]:2.327590569888E-1,((81[&rate=5.544924321349517E-4]:2.87135068345E-1,80[&rate=5.544924321349517E-4]:2.87135068345E-1)[&rate=5.544924321349517E-4]:2.158383487844E-1,((71[&rate=5.544924321349517E-4]:2.706682326397E-1,77[&rate=5.544924321349517E-4]:3.336819312698E-1)[&rate=5.544924321349517E-4]:3.689773702397E-2,(((79[&rate=5.544924321349517E-4]:1.255407339225E-1,(78[&rate=5.544924321349517E-4]:6.105296882946E-2,72[&rate=5.544924321349517E-4]:3.913516061014E-2)[&rate=5.544924321349517E-4]:6.448776509306E-2)[&rate=5.544924321349517E-4]:1.035102428792E-1,82[&rate=5.544924321349517E-4]:2.372701548837E-1)[&rate=5.544924321349517E-4]:9.96529331158E-2,73[&rate=5.544924321349517E-4]:3.697998003283E-1)[&rate=5.544924321349517E-4]:6.259320020195E-3)[&rate=5.544924321349517E-4]:1.762293652741E-1)[&rate=5.544924321349517E-4]:3.843435191869E-1)[&rate=5.544924321349517E-4]:4.370336937533E-1)[&rate=5.544924321349517E-4]:1.577881475511E-1)[&rate=5.544924321349517E-4]:4.2890991479E-1,125[&rate=5.544924321349517E-4]:1.00351818863E0)[&rate=5.544924321349517E-4]:4.675514974486E-2,(((58[&rate=5.544924321349517E-4]:3.372563020087E-1,((56[&rate=5.544924321349517E-4]:2.497996990628E-1,55[&rate=5.544924321349517E-4]:2.497996990628E-1)[&rate=5.544924321349517E-4]:3.20673414842E-2,((54[&rate=5.544924321349517E-4]:1.364593039931E-1,37[&rate=5.544924321349517E-4]:2.129620362336E-1)[&rate=5.544924321349517E-4]:4.581026710548E-2,59[&rate=5.544924321349517E-4]:2.205209372188E-1)[&rate=5.544924321349517E-4]:6.954282463974E-2)[&rate=5.544924321349517E-4]:2.806685709003E-2)[&rate=5.544924321349517E-4]:4.05235860416E-2,57[&rate=5.544924321349517E-4]:3.613864454273E-1)[&rate=5.544924321349517E-4]:1.254472026392E-1,68[&rate=5.544924321349517E-4]:4.349210797605E-1)[&rate=5.544924321349517E-4]:4.486855919481E-1)[&rate=5.544924321349517E-4]:2.919288210214E-1,((((36[&rate=5.544924321349517E-4]:7.143807875684E-2,(127[&rate=5.544924321349517E-4]:2.477847540281E0,121[&rate=5.544924321349517E-4]:2.036751649871E0)[&rate=5.544924321349517E-4]:1.141384836808E-1)[&rate=5.544924321349517E-4]:1.582670608199E-1,35[&rate=5.544924321349517E-4]:1.83129797111E-1)[&rate=5.544924321349517E-4]:3.836742254582E-2,((((50[&rate=5.544924321349517E-4]:3.43465777511E-1,49[&rate=5.544924321349517E-4]:3.43465777511E-1)[&rate=5.544924321349517E-4]:2.376652848274E-1,((44[&rate=5.544924321349517E-4]:4.770310807099E-1,51[&rate=5.544924321349517E-4]:4.551731572126E-1)[&rate=5.544924321349517E-4]:1.961496922073E-2,(47[&rate=5.544924321349517E-4]:5.020197419419E-1,(43[&rate=5.544924321349517E-4]:3.770193996872E-1,((46[&rate=5.544924321349517E-4]:2.65854881378E-1,48[&rate=5.544924321349517E-4]:2.549259196295E-1)[&rate=5.544924321349517E-4]:2.999532299183E-2,(41[&rate=5.544924321349517E-4]:1.397745097659E-1,42[&rate=5.544924321349517E-4]:1.452389906401E-1)[&rate=5.544924321349517E-4]:1.014308858609E-1)[&rate=5.544924321349517E-4]:8.116919531735E-2)[&rate=5.544924321349517E-4]:1.250003422547E-1)[&rate=5.544924321349517E-4]:9.078886293068E-5)[&rate=5.544924321349517E-4]:1.118074167793E-1)[&rate=5.544924321349517E-4]:7.499258713156E-2,45[&rate=5.544924321349517E-4]:6.807138134043E-1)[&rate=5.544924321349517E-4]:1.961599000346E-1,((((60[&rate=5.544924321349517E-4]:1.325522271708E-1,62[&rate=5.544924321349517E-4]:3.243330490886E-1)[&rate=5.544924321349517E-4]:4.470369120994E-2,(64[&rate=5.544924321349517E-4]:3.137561807216E-1,65[&rate=5.544924321349517E-4]:1.630712492149E-1)[&rate=5.544924321349517E-4]:1.418466916587E-2)[&rate=5.544924321349517E-4]:3.471247651032E-1,(61[&rate=5.544924321349517E-4]:9.280702053383E-2,63[&rate=5.544924321349517E-4]:5.171113012279E-2)[&rate=5.544924321349517E-4]:6.233544848679E-1)[&rate=5.544924321349517E-4]:8.797552294019E-1,(128[&rate=5.544924321349517E-4]:1.290498058222E0,((69[&rate=5.544924321349517E-4]:6.36744060615E-1,118[&rate=5.544924321349517E-4]:6.257851565053E-1)[&rate=5.544924321349517E-4]:4.435928138785E-2,((132[&rate=5.544924321349517E-4]:2.184171828451E-1,129[&rate=5.544924321349517E-4]:2.156774568177E-1)[&rate=5.544924321349517E-4]:3.024574641253E-3,(131[&rate=5.544924321349517E-4]:1.28476097528E-1,130[&rate=5.544924321349517E-4]:1.257363715006E-1)[&rate=5.544924321349517E-4]:9.296565995835E-2)[&rate=5.544924321349517E-4]:3.144561050643E-1)[&rate=5.544924321349517E-4]:7.600796477256E-1)[&rate=5.544924321349517E-4]:1.656926491849E-1)[&rate=5.544924321349517E-4]:1.940792183238E-1)[&rate=5.544924321349517E-4]:9.99944172143E-2)[&rate=5.544924321349517E-4]:1.776378637481E-1,(38[&rate=5.544924321349517E-4]:6.121757859468E-1,(147[&rate=5.544924321349517E-4]:6.311188112595E-1,(((146[&rate=5.544924321349517E-4]:5.793503531028E-1,39[&rate=5.544924321349517E-4]:4.591317738679E-1)[&rate=5.544924321349517E-4]:3.327395096012E-2,40[&rate=5.544924321349517E-4]:4.92405724828E-1)[&rate=5.544924321349517E-4]:8.119710786241E-2,((((101[&rate=5.544924321349517E-4]:6.37637801246E-1,(((((((115[&rate=5.544924321349517E-4]:3.914103419693E-1,(13[&rate=5.544924321349517E-4]:4.115463502916E-1,19[&rate=5.544924321349517E-4]:4.499025146753E-1)[&rate=5.544924321349517E-4]:6.205577249955E-2)[&rate=5.544924321349517E-4]:2.505668541211E-1,(((108[&rate=5.544924321349517E-4]:1.168826506683E-1,107[&rate=5.544924321349517E-4]:1.196223766957E-1)[&rate=5.544924321349517E-4]:3.198084459101E-1,(114[&rate=5.544924321349517E-4]:6.436010919625E-2,104[&rate=5.544924321349517E-4]:1.24634081799E-1)[&rate=5.544924321349517E-4]:3.147967408068E-1)[&rate=5.544924321349517E-4]:1.775039505636E-2,109[&rate=5.544924321349517E-4]:4.763592998539E-1)[&rate=5.544924321349517E-4]:2.45069951031E-1)[&rate=5.544924321349517E-4]:4.443756470421E-2,((116[&rate=5.544924321349517E-4]:3.576551000208E-1,(106[&rate=5.544924321349517E-4]:1.791603763998E-1,(139[&rate=5.544924321349517E-4]:1.951792509941E-1,111[&rate=5.544924321349517E-4]:1.983678524074E-2)[&rate=5.544924321349517E-4]:1.757619473234E-1)[&rate=5.544924321349517E-4]:2.387686962238E-1)[&rate=5.544924321349517E-4]:7.773668268981E-2,(148[&rate=5.544924321349517E-4]:1.093326512231E-1,143[&rate=5.544924321349517E-4]:1.065929251958E-1)[&rate=5.544924321349517E-4]:3.644152958712E-1)[&rate=5.544924321349517E-4]:2.51022978084E-1)[&rate=5.544924321349517E-4]:7.155135906986E-2,((((17[&rate=5.544924321349517E-4]:3.661223086908E-1,14[&rate=5.544924321349517E-4]:3.277661443071E-1)[&rate=5.544924321349517E-4]:2.085014204097E-1,(30[&rate=5.544924321349517E-4]:3.868384989338E-1,4[&rate=5.544924321349517E-4]:2.142357592078E-1)[&rate=5.544924321349517E-4]:2.644975589338E-1)[&rate=5.544924321349517E-4]:1.717274068744E-1,(((117[&rate=5.544924321349517E-4]:8.679550831187E-2,9[&rate=5.544924321349517E-4]:7.583660420221E-2)[&rate=5.544924321349517E-4]:4.453547977832E-1,112[&rate=5.544924321349517E-4]:5.294105800675E-1)[&rate=5.544924321349517E-4]:1.59022765801E-1,113[&rate=5.544924321349517E-4]:6.884333458684E-1)[&rate=5.544924321349517E-4]:1.956162572276E-2)[&rate=5.544924321349517E-4]:2.714713911131E-2,(110[&rate=5.544924321349517E-4]:3.749899663227E-1,105[&rate=5.544924321349517E-4]:3.530721581036E-1)[&rate=5.544924321349517E-4]:3.546726923251E-1)[&rate=5.544924321349517E-4]:1.050157899838E-1)[&rate=5.544924321349517E-4]:5.641688280082E-2,(142[&rate=5.544924321349517E-4]:4.995523502796E-1,((144[&rate=5.544924321349517E-4]:2.980351044542E-1,141[&rate=5.544924321349517E-4]:3.007748304815E-1)[&rate=5.544924321349517E-4]:2.222662568283E-2,145[&rate=5.544924321349517E-4]:3.25741182192E-1)[&rate=5.544924321349517E-4]:1.738111680877E-1)[&rate=5.544924321349517E-4]:5.696251729338E-1)[&rate=5.544924321349517E-4]:4.045080631569E-1,((((28[&rate=5.544924321349517E-4]:5.005321778811E-1,21[&rate=5.544924321349517E-4]:4.758746436346E-1)[&rate=5.544924321349517E-4]:4.646514517132E-1,1[&rate=5.544924321349517E-4]:1.788822597313E-1)[&rate=5.544924321349517E-4]:7.465708969448E-2,24[&rate=5.544924321349517E-4]:1.034361267234E0)[&rate=5.544924321349517E-4]:2.166545565826E-1,(((23[&rate=5.544924321349517E-4]:5.877938718499E-1,(20[&rate=5.544924321349517E-4]:5.433156035083E-1,25[&rate=5.544924321349517E-4]:5.624936857E-1)[&rate=5.544924321349517E-4]:3.625909025952E-2)[&rate=5.544924321349517E-4]:2.556582497089E-1,(140[&rate=5.544924321349517E-4]:5.005115706443E-1,11[&rate=5.544924321349517E-4]:5.19689652836E-1)[&rate=5.544924321349517E-4]:2.388309618735E-1)[&rate=5.544924321349517E-4]:3.455188803372E-1,102[&rate=5.544924321349517E-4]:3.828607038924E-2)[&rate=5.544924321349517E-4]:5.108591781106E-2)[&rate=5.544924321349517E-4]:1.377382557042E-1)[&rate=5.544924321349517E-4]:2.065020004699E-1,(((10[&rate=5.544924321349517E-4]:1.886986489947E-1,15[&rate=5.544924321349517E-4]:2.270548133782E-1)[&rate=5.544924321349517E-4]:3.51104306624E-1,(6[&rate=5.544924321349517E-4]:5.021832757193E-1,18[&rate=5.544924321349517E-4]:5.651969743494E-1)[&rate=5.544924321349517E-4]:2.118132373503E-2)[&rate=5.544924321349517E-4]:2.162968978779E-1,(((((90[&rate=5.544924321349517E-4]:3.589197689968E-2,91[&rate=5.544924321349517E-4]:3.589197689968E-2)[&rate=5.544924321349517E-4]:6.400759204842E-2,92[&rate=5.544924321349517E-4]:9.98995689481E-2)[&rate=5.544924321349517E-4]:4.855787745186E-2,((93[&rate=5.544924321349517E-4]:9.313421523724E-2,(84[&rate=5.544924321349517E-4]:7.402742708466E-2,85[&rate=5.544924321349517E-4]:7.402742708466E-2)[&rate=5.544924321349517E-4]:5.408158015572E-3)[&rate=5.544924321349517E-4]:3.233255221156E-3,(86[&rate=5.544924321349517E-4]:5.143561340802E-2,83[&rate=5.544924321349517E-4]:5.143561340802E-2)[&rate=5.544924321349517E-4]:3.123322691337E-2)[&rate=5.544924321349517E-4]:5.208997594156E-2)[&rate=5.544924321349517E-4]:2.340124345146E-1,((89[&rate=5.544924321349517E-4]:1.063851854391E-1,88[&rate=5.544924321349517E-4]:9.268655530209E-2)[&rate=5.544924321349517E-4]:7.956132718844E-2,87[&rate=5.544924321349517E-4]:1.722478824905E-1)[&rate=5.544924321349517E-4]:1.96523368287E-1)[&rate=5.544924321349517E-4]:5.828288830076E-1,3[&rate=5.544924321349517E-4]:4.118741063879E-1)[&rate=5.544924321349517E-4]:2.757325964238E-1)[&rate=5.544924321349517E-4]:7.432658155353E-1)[&rate=5.544924321349517E-4]:2.095050089266E-1)[&rate=5.544924321349517E-4]:4.500802482919E-1,16[&rate=5.544924321349517E-4]:2.200046816661E0)[&rate=5.544924321349517E-4]:2.039256580272E-1,(((((22[&rate=5.544924321349517E-4]:2.037007449464E-1,27[&rate=5.544924321349517E-4]:2.201391011108E-1)[&rate=5.544924321349517E-4]:2.048700639922E-1,31[&rate=5.544924321349517E-4]:4.633653294867E-1)[&rate=5.544924321349517E-4]:5.787104789529E-2,((7[&rate=5.544924321349517E-4]:2.268149110718E-1,8[&rate=5.544924321349517E-4]:2.268149110718E-1)[&rate=5.544924321349517E-4]:7.616423152987E-2,26[&rate=5.544924321349517E-4]:4.098284576702E-1)[&rate=5.544924321349517E-4]:6.757230327334E-2)[&rate=5.544924321349517E-4]:2.126112431376E-1,2[&rate=5.544924321349517E-4]:5.064503602454E-1)[&rate=5.544924321349517E-4]:1.751179940212E0,97[&rate=5.544924321349517E-4]:2.298662462617E-1)[&rate=5.544924321349517E-4]:1.757505094352E-2)[&rate=5.544924321349517E-4]:2.487351556634E-1,(98[&rate=5.544924321349517E-4]:6.767680608967E-1,((95[&rate=5.544924321349517E-4]:4.382189144002E-1,(100[&rate=5.544924321349517E-4]:2.898653104477E-1,94[&rate=5.544924321349517E-4]:2.898653104477E-1)[&rate=5.544924321349517E-4]:6.365415040049E-2)[&rate=5.544924321349517E-4]:9.243688262043E-2,(99[&rate=5.544924321349517E-4]:4.673558559878E-1,96[&rate=5.544924321349517E-4]:4.31836730305E-1)[&rate=5.544924321349517E-4]:7.42289027813E-2)[&rate=5.544924321349517E-4]:1.570412256248E-1)[&rate=5.544924321349517E-4]:1.886194388444E-2)[&rate=5.544924321349517E-4]:6.388128455641E-3)[&rate=5.544924321349517E-4]:1.389293887337E-4)[&rate=5.544924321349517E-4]:1.067400347967E-1)[&rate=5.544924321349517E-4]:3.893247439735E-1)[&rate=5.544924321349517E-4]:2.286797715528E-1)[&rate=5.544924321349517E-4]:2.171352237698E-1)[&rate=5.544924321349517E-4]:7.232280407212E-2,34[&rate=5.544924321349517E-4]:5.425918416959E-2)[&rate=5.544924321349517E-4]:4.164371230306E-4)[&rate=5.544924321349517E-4]:9.895974013517E-3);
tree STATE_57690000 [&joint=-20970.875920571238,lnP=-20970.875920571238] = [&R] (((((126[&rate=5.948420944714474E-4]:1.053264936681E0,(119[&rate=5.948420944714474E-4]:1.033758002656E0,((135[&rate=5.948420944714474E-4]:2.374427544587E-1,(138[&rate=5.948420944714474E-4]:2.87854757577E-1,136[&rate=5.948420944714474E-4]:1.563479082618E-1)[&rate=5.948420944714474E-4]:1.495879968818E-1)[&rate=5.948420944714474E-4]:3.928447906333E-1,120[&rate=5.948420944714474E-4]:8.823423396125E-1)[&rate=5.948420944714474E-4]:5.552525208459E-2)[&rate=5.948420944714474E-4]:8.052094566685E-1)[&rate=5.948420944714474E-4]:5.844749440088E-1,(66[&rate=5.948420944714474E-4]:2.322131315893E-1,(67[&rate=5.948420944714474E-4]:1.04470757924E-1,(123[&rate=5.948420944714474E-4]:2.750397166086E-1,(124[&rate=5.948420944714474E-4]:1.565528166478E-1,122[&rate=5.948420944714474E-4]:1.592850570849E-1)[&rate=5.948420944714474E-4]:1.157546595237E-1)[&rate=5.948420944714474E-4]:3.30703591656E-1)[&rate=5.948420944714474E-4]:1.277423736653E-1)[&rate=5.948420944714474E-4]:1.583525594152E-1)[&rate=5.948420944714474E-4]:3.205617073714E-1,(((((((65[&rate=5.948420944714474E-4]:2.9898031278E-1,((60[&rate=5.948420944714474E-4]:3.41364318245E-2,64[&rate=5.948420944714474E-4]:1.848213633312E-1)[&rate=5.948420944714474E-4]:2.353399345351E-1,62[&rate=5.948420944714474E-4]:4.612571882774E-1)[&rate=5.948420944714474E-4]:2.95039464204E-2)[&rate=5.948420944714474E-4]:3.331267344401E-1,(61[&rate=5.948420944714474E-4]:9.821672816453E-2,63[&rate=5.948420944714474E-4]:5.712083775349E-2)[&rate=5.948420944714474E-4]:7.256711409733E-1)[&rate=5.948420944714474E-4]:8.570050983827E-1,(128[&rate=5.948420944714474E-4]:1.35867547653E0,(118[&rate=5.948420944714474E-4]:6.418558951032E-1,(((132[&rate=5.948420944714474E-4]:2.400411987366E-2,129[&rate=5.948420944714474E-4]:2.12643938463E-2)[&rate=5.948420944714474E-4]:2.990204627248E-1,(131[&rate=5.948420944714474E-4]:3.526850695498E-2,130[&rate=5.948420944714474E-4]:3.252878092762E-2)[&rate=5.948420944714474E-4]:2.877560756435E-1)[&rate=5.948420944714474E-4]:1.816922013208E-1,69[&rate=5.948420944714474E-4]:6.499222633715E-1)[&rate=5.948420944714474E-4]:2.8925358413E-3)[&rate=5.948420944714474E-4]:8.565456088242E-1)[&rate=5.948420944714474E-4]:1.824914635932E-1)[&rate=5.948420944714474E-4]:1.563583147816E-1,(44[&rate=5.948420944714474E-4]:7.442928608592E-1,(45[&rate=5.948420944714474E-4]:7.121871271394E-1,(((51[&rate=5.948420944714474E-4]:5.313582717822E-1,47[&rate=5.948420944714474E-4]:5.586806761537E-1)[&rate=5.948420944714474E-4]:5.617676935552E-2,(50[&rate=5.948420944714474E-4]:2.78048811505E-1,49[&rate=5.948420944714474E-4]:2.78048811505E-1)[&rate=5.948420944714474E-4]:3.040217487585E-1)[&rate=5.948420944714474E-4]:3.037497538292E-3,((43[&rate=5.948420944714474E-4]:5.508012446743E-1,46[&rate=5.948420944714474E-4]:5.508012446743E-1)[&rate=5.948420944714474E-4]:3.121436493613E-2,(48[&rate=5.948420944714474E-4]:5.302789750973E-1,(42[&rate=5.948420944714474E-4]:3.691959411271E-1,41[&rate=5.948420944714474E-4]:3.637314602528E-1)[&rate=5.948420944714474E-4]:1.2283166785E-1)[&rate=5.948420944714474E-4]:4.080767276461E-2)[&rate=5.948420944714474E-4]:3.587933343713E-2)[&rate=5.948420944714474E-4]:1.024889054032E-1)[&rate=5.948420944714474E-4]:2.937349328266E-2)[&rate=5.948420944714474E-4]:1.825684221915E-1)[&rate=5.948420944714474E-4]:8.790529426739E-2,((35[&rate=5.948420944714474E-4]:1.867937567467E-2,36[&rate=5.948420944714474E-4]:6.525471814043E-2)[&rate=5.948420944714474E-4]:3.844760476307E-2,(121[&rate=5.948420944714474E-4]:1.918343721776E0,127[&rate=5.948420944714474E-4]:2.359439612186E0)[&rate=5.948420944714474E-4]:2.648106559224E-1)[&rate=5.948420944714474E-4]:1.995364454468E-1)[&rate=5.948420944714474E-4]:3.034001520963E-1,(38[&rate=5.948420944714474E-4]:1.011309897511E0,(((99[&rate=5.948420944714474E-4]:4.30762978867E-1,96[&rate=5.948420944714474E-4]:3.952438531841E-1)[&rate=5.948420944714474E-4]:2.757535558236E-1,(95[&rate=5.948420944714474E-4]:4.95908535815E-1,(94[&rate=5.948420944714474E-4]:1.94455312977E-1,100[&rate=5.948420944714474E-4]:1.94455312977E-1)[&rate=5.948420944714474E-4]:2.16753769286E-1)[&rate=5.948420944714474E-4]:1.99679037127E-1)[&rate=5.948420944714474E-4]:1.453164687416E-1,((((39[&rate=5.948420944714474E-4]:4.738957614268E-1,97[&rate=5.948420944714474E-4]:4.028575100606E-1)[&rate=5.948420944714474E-4]:4.870692753214E-2,(98[&rate=5.948420944714474E-4]:6.356003507509E-1,16[&rate=5.948420944714474E-4]:2.592677976322E0)[&rate=5.948420944714474E-4]:1.541763875438E-2)[&rate=5.948420944714474E-4]:4.652031610233E-2,(146[&rate=5.948420944714474E-4]:6.052456238292E-1,147[&rate=5.948420944714474E-4]:5.424040937746E-1)[&rate=5.948420944714474E-4]:8.409596046704E-2)[&rate=5.948420944714474E-4]:6.41123152517E-2,((101[&rate=5.948420944714474E-4]:6.290696816341E-1,((((102[&rate=5.948420944714474E-4]:8.335631733975E-3,(((24[&rate=5.948420944714474E-4]:7.986182039969E-1,(28[&rate=5.948420944714474E-4]:3.691430164562E-1,21[&rate=5.948420944714474E-4]:3.444854822097E-1)[&rate=5.948420944714474E-4]:4.349546395954E-1)[&rate=5.948420944714474E-4]:4.356959164323E-2,1[&rate=5.948420944714474E-4]:6.136587783188E-2)[&rate=5.948420944714474E-4]:2.565946265951E-1,((140[&rate=5.948420944714474E-4]:7.119280397969E-1,11[&rate=5.948420944714474E-4]:7.311061219886E-1)[&rate=5.948420944714474E-4]:4.956693038731E-2,(23[&rate=5.948420944714474E-4]:6.655616947689E-1,(20[&rate=5.948420944714474E-4]:4.01490256029E-1,25[&rate=5.948420944714474E-4]:4.206683382208E-1)[&rate=5.948420944714474E-4]:2.558522606578E-1)[&rate=5.948420944714474E-4]:2.000428644562E-1)[&rate=5.948420944714474E-4]:2.222189589004E-1)[&rate=5.948420944714474E-4]:7.119704511517E-2)[&rate=5.948420944714474E-4]:7.074415612244E-2,(142[&rate=5.948420944714474E-4]:5.335609434712E-1,((141[&rate=5.948420944714474E-4]:6.747711042726E-2,145[&rate=5.948420944714474E-4]:7.021683645485E-2)[&rate=5.948420944714474E-4]:2.228520585336E-2,144[&rate=5.948420944714474E-4]:8.702259025326E-2)[&rate=5.948420944714474E-4]:4.41058901163E-1)[&rate=5.948420944714474E-4]:7.92094186851E-1)[&rate=5.948420944714474E-4]:2.169064381114E-3,(((((148[&rate=5.948420944714474E-4]:2.891309466887E-1,143[&rate=5.948420944714474E-4]:2.863912206613E-1)[&rate=5.948420944714474E-4]:3.147163285745E-1,((111[&rate=5.948420944714474E-4]:5.747003524237E-2,106[&rate=5.948420944714474E-4]:4.1031679078E-2)[&rate=5.948420944714474E-4]:3.899266987706E-1,139[&rate=5.948420944714474E-4]:6.227391997664E-1)[&rate=5.948420944714474E-4]:1.948067056336E-1)[&rate=5.948420944714474E-4]:2.347963556628E-3,116[&rate=5.948420944714474E-4]:5.678390744361E-1)[&rate=5.948420944714474E-4]:3.798843543346E-1,((13[&rate=5.948420944714474E-4]:6.500852710214E-1,19[&rate=5.948420944714474E-4]:6.884414354051E-1)[&rate=5.948420944714474E-4]:2.196169253183E-1,(115[&rate=5.948420944714474E-4]:6.552524413221E-1,(109[&rate=5.948420944714474E-4]:7.071587546498E-1,(107[&rate=5.948420944714474E-4]:5.436720766018E-1,((114[&rate=5.948420944714474E-4]:2.527548646565E-2,104[&rate=5.948420944714474E-4]:8.554945906842E-2)[&rate=5.948420944714474E-4]:3.607087955256E-1,108[&rate=5.948420944714474E-4]:4.435185285666E-1)[&rate=5.948420944714474E-4]:9.741382200784E-2)[&rate=5.948420944714474E-4]:1.443085958563E-1)[&rate=5.948420944714474E-4]:2.754574146681E-2)[&rate=5.948420944714474E-4]:1.322579741957E-1)[&rate=5.948420944714474E-4]:1.602130132529E-1)[&rate=5.948420944714474E-4]:6.069520177052E-2,(((105[&rate=5.948420944714474E-4]:2.743263231566E-1,117[&rate=5.948420944714474E-4]:3.04463309458E-1)[&rate=5.948420944714474E-4]:3.010649062858E-1,110[&rate=5.948420944714474E-4]:5.973090376615E-1)[&rate=5.948420944714474E-4]:1.777209819454E-1,(((17[&rate=5.948420944714474E-4]:3.393396463889E-1,14[&rate=5.948420944714474E-4]:3.009834820052E-1)[&rate=5.948420944714474E-4]:2.782674959831E-1,((112[&rate=5.948420944714474E-4]:3.249699810132E-1,113[&rate=5.948420944714474E-4]:3.249699810132E-1)[&rate=5.948420944714474E-4]:2.36118846277E-1,9[&rate=5.948420944714474E-4]:5.528696492081E-1)[&rate=5.948420944714474E-4]:1.816215069815E-2)[&rate=5.948420944714474E-4]:1.380136974153E-1,(30[&rate=5.948420944714474E-4]:3.008842890171E-1,4[&rate=5.948420944714474E-4]:1.282815492911E-1)[&rate=5.948420944714474E-4]:5.314488795373E-1)[&rate=5.948420944714474E-4]:6.324479625803E-2)[&rate=5.948420944714474E-4]:3.101009397015E-1)[&rate=5.948420944714474E-4]:6.461104361397E-2)[&rate=5.948420944714474E-4]:2.129913427636E-2,(((89[&rate=5.948420944714474E-4]:1.253057937249E-1,88[&rate=5.948420944714474E-4]:1.116071635879E-1)[&rate=5.948420944714474E-4]:1.991431986797E-1,((87[&rate=5.948420944714474E-4]:1.537816214694E-1,((90[&rate=5.948420944714474E-4]:4.972771471784E-2,91[&rate=5.948420944714474E-4]:4.972771471784E-2)[&rate=5.948420944714474E-4]:2.006382863769E-2,92[&rate=5.948420944714474E-4]:6.979154335554E-2)[&rate=5.948420944714474E-4]:9.768870825089E-2)[&rate=5.948420944714474E-4]:6.680607696232E-2,(84[&rate=5.948420944714474E-4]:1.043752953564E-1,((85[&rate=5.948420944714474E-4]:8.845853347544E-2,(86[&rate=5.948420944714474E-4]:7.822116639934E-2,83[&rate=5.948420944714474E-4]:7.822116639934E-2)[&rate=5.948420944714474E-4]:1.02373670761E-2)[&rate=5.948420944714474E-4]:2.142176022715E-3,93[&rate=5.948420944714474E-4]:1.042993396352E-1)[&rate=5.948420944714474E-4]:1.377458585823E-2)[&rate=5.948420944714474E-4]:1.162124030754E-1)[&rate=5.948420944714474E-4]:9.016266383578E-2)[&rate=5.948420944714474E-4]:8.833601516418E-1,(((10[&rate=5.948420944714474E-4]:2.523577042444E-1,15[&rate=5.948420944714474E-4]:2.907138686279E-1)[&rate=5.948420944714474E-4]:1.447435388744E-1,(18[&rate=5.948420944714474E-4]:4.30804069458E-1,6[&rate=5.948420944714474E-4]:3.677903708279E-1)[&rate=5.948420944714474E-4]:1.287251612662E-2)[&rate=5.948420944714474E-4]:1.774454709095E-1,3[&rate=5.948420944714474E-4]:5.060535633435E-1)[&rate=5.948420944714474E-4]:1.483309231687E-1)[&rate=5.948420944714474E-4]:4.454237739743E-1)[&rate=5.948420944714474E-4]:5.320011471751E-1)[&rate=5.948420944714474E-4]:8.565343434504E-1,((2[&rate=5.948420944714474E-4]:6.613930221621E-1,((26[&rate=5.948420944714474E-4]:7.599804982955E-1,(7[&rate=5.948420944714474E-4]:3.122046980981E-1,8[&rate=5.948420944714474E-4]:3.122046980981E-1)[&rate=5.948420944714474E-4]:3.409264851289E-1)[&rate=5.948420944714474E-4]:9.3302473255E-3,((22[&rate=5.948420944714474E-4]:4.709128350003E-1,27[&rate=5.948420944714474E-4]:4.873511911647E-1)[&rate=5.948420944714474E-4]:1.561109186229E-1,31[&rate=5.948420944714474E-4]:6.818182741712E-1)[&rate=5.948420944714474E-4]:1.313280878882E-1)[&rate=5.948420944714474E-4]:7.564392037677E-2)[&rate=5.948420944714474E-4]:1.75511398352E0,40[&rate=5.948420944714474E-4]:4.59781202853E-1)[&rate=5.948420944714474E-4]:5.265866323766E-2)[&rate=5.948420944714474E-4]:1.207954542223E-1)[&rate=5.948420944714474E-4]:6.832445907567E-2)[&rate=5.948420944714474E-4]:3.780561290518E-1)[&rate=5.948420944714474E-4]:1.511191269849E-1)[&rate=5.948420944714474E-4]:1.004984637709E-1,(((53[&rate=5.948420944714474E-4]:7.480882604997E-1,(((75[&rate=5.948420944714474E-4]:6.158839843902E-1,((74[&rate=5.948420944714474E-4]:4.168869858242E-1,76[&rate=5.948420944714474E-4]:4.168869858242E-1)[&rate=5.948420944714474E-4]:7.668151521235E-2,70[&rate=5.948420944714474E-4]:4.552123366531E-1)[&rate=5.948420944714474E-4]:1.223154833537E-1)[&rate=5.948420944714474E-4]:2.293138874017E-1,((((79[&rate=5.948420944714474E-4]:3.474165568151E-2,71[&rate=5.948420944714474E-4]:7.344395407483E-3)[&rate=5.948420944714474E-4]:2.464013292733E-1,((72[&rate=5.948420944714474E-4]:7.460961290276E-2,78[&rate=5.948420944714474E-4]:9.652742112207E-2)[&rate=5.948420944714474E-4]:5.605525274335E-3,82[&rate=5.948420944714474E-4]:1.103521244785E-1)[&rate=5.948420944714474E-4]:1.790100385584E-1)[&rate=5.948420944714474E-4]:2.976416572291E-1,(81[&rate=5.948420944714474E-4]:3.880622950872E-2,80[&rate=5.948420944714474E-4]:3.880622950872E-2)[&rate=5.948420944714474E-4]:5.317592345929E-1)[&rate=5.948420944714474E-4]:3.415589434284E-2,(73[&rate=5.948420944714474E-4]:2.185832391925E-1,77[&rate=5.948420944714474E-4]:2.131037871378E-1)[&rate=5.948420944714474E-4]:4.354531877451E-1)[&rate=5.948420944714474E-4]:1.911614448544E-1)[&rate=5.948420944714474E-4]:6.108547503631E-1,((52[&rate=5.948420944714474E-4]:4.741652182568E-1,((29[&rate=5.948420944714474E-4]:5.007528280263E-1,(5[&rate=5.948420944714474E-4]:2.563953448574E-2,12[&rate=5.948420944714474E-4]:6.39956988692E-2)[&rate=5.948420944714474E-4]:3.299078140886E-1)[&rate=5.948420944714474E-4]:3.718569577668E-1,103[&rate=5.948420944714474E-4]:6.397330734643E-1)[&rate=5.948420944714474E-4]:1.498725879353E0)[&rate=5.948420944714474E-4]:1.34957232999E-1,(133[&rate=5.948420944714474E-4]:6.853370034419E-1,(137[&rate=5.948420944714474E-4]:5.11360918248E-1,134[&rate=5.948420944714474E-4]:4.401280415358E-1)[&rate=5.948420944714474E-4]:2.15071975605E-1)[&rate=5.948420944714474E-4]:6.976682234707E-1)[&rate=5.948420944714474E-4]:1.086638335985E-1)[&rate=5.948420944714474E-4]:3.849869695681E-2)[&rate=5.948420944714474E-4]:5.907158543522E-1,125[&rate=5.948420944714474E-4]:1.128421601191E0)[&rate=5.948420944714474E-4]:1.984794050098E-1,((59[&rate=5.948420944714474E-4]:2.532962271065E-1,((58[&rate=5.948420944714474E-4]:2.190227591556E-1,57[&rate=5.948420944714474E-4]:2.026293165326E-1)[&rate=5.948420944714474E-4]:6.289675341582E-3,((37[&rate=5.948420944714474E-4]:2.297707162056E-1,(56[&rate=5.948420944714474E-4]:1.324509192553E-1,55[&rate=5.948420944714474E-4]:1.324509192553E-1)[&rate=5.948420944714474E-4]:5.087170951841E-2)[&rate=5.948420944714474E-4]:1.901872372749E-3,54[&rate=5.948420944714474E-4]:1.551698563379E-1)[&rate=5.948420944714474E-4]:1.276552897902E-2)[&rate=5.948420944714474E-4]:4.710947566938E-2)[&rate=5.948420944714474E-4]:3.055920470247E-1,68[&rate=5.948420944714474E-4]:5.097079462622E-1)[&rate=5.948420944714474E-4]:6.505263932715E-1)[&rate=5.948420944714474E-4]:4.804833999025E-2)[&rate=5.948420944714474E-4]:5.056535662415E-2)[&rate=5.948420944714474E-4]:1.654383988966E-1,34[&rate=5.948420944714474E-4]:1.355209864245E-2)[&rate=5.948420944714474E-4]:7.381326305295E-2,(32[&rate=5.948420944714474E-4]:5.586429925612E-3,33[&rate=5.948420944714474E-4]:1.106588198033E-2)[&rate=5.948420944714474E-4]:5.98611235507E-2);
tree STATE_57780000 [&joint=-20975.66151869478,lnP=-20975.66151869478] = [&R] ((32[&rate=5.854773094916209E-4]:1.056471055264E-2,34[&rate=5.854773094916209E-4]:3.248251877173E-2)[&rate=5.854773094916209E-4]:1.168805989195E-1,((33[&rate=5.854773094916209E-4]:5.409493039401E-3,(((53[&rate=5.854773094916209E-4]:9.446095530198E-1,(((133[&rate=5.854773094916209E-4]:5.104120055573E-1,(134[&rate=5.854773094916209E-4]:1.943336388522E-1,137[&rate=5.854773094916209E-4]:2.655665155644E-1)[&rate=5.854773094916209E-4]:2.859413804039E-1)[&rate=5.854773094916209E-4]:1.002584767174E0,(((29[&rate=5.854773094916209E-4]:5.487534877514E-1,(5[&rate=5.854773094916209E-4]:3.831383497642E-2,12[&rate=5.854773094916209E-4]:7.666999935987E-2)[&rate=5.854773094916209E-4]:3.65234173323E-1)[&rate=5.854773094916209E-4]:1.84558826496E-1,103[&rate=5.854773094916209E-4]:5.004356019185E-1)[&rate=5.854773094916209E-4]:1.855292922876E0,52[&rate=5.854773094916209E-4]:6.914347902334E-1)[&rate=5.854773094916209E-4]:4.767920684124E-2)[&rate=5.854773094916209E-4]:7.57930985965E-2,((75[&rate=5.854773094916209E-4]:4.982419959816E-1,((74[&rate=5.854773094916209E-4]:2.681616000472E-1,76[&rate=5.854773094916209E-4]:2.681616000472E-1)[&rate=5.854773094916209E-4]:2.533070197798E-2,70[&rate=5.854773094916209E-4]:2.551361376417E-1)[&rate=5.854773094916209E-4]:2.047496939565E-1)[&rate=5.854773094916209E-4]:2.158583923296E-1,(((81[&rate=5.854773094916209E-4]:5.257780695402E-2,80[&rate=5.854773094916209E-4]:5.257780695402E-2)[&rate=5.854773094916209E-4]:2.991257583642E-1,((((71[&rate=5.854773094916209E-4]:9.86263978668E-3,79[&rate=5.854773094916209E-4]:3.725990006071E-2)[&rate=5.854773094916209E-4]:1.168115708935E-1,(72[&rate=5.854773094916209E-4]:9.607973610194E-2,78[&rate=5.854773094916209E-4]:1.179975443212E-1)[&rate=5.854773094916209E-4]:3.607392663291E-2)[&rate=5.854773094916209E-4]:1.214077549744E-1,82[&rate=5.854773094916209E-4]:2.836984040106E-1)[&rate=5.854773094916209E-4]:3.575037166211E-2,73[&rate=5.854773094916209E-4]:3.523254880015E-1)[&rate=5.854773094916209E-4]:4.869314580983E-2)[&rate=5.854773094916209E-4]:3.80601414075E-2,77[&rate=5.854773094916209E-4]:4.335993231641E-1)[&rate=5.854773094916209E-4]:2.750216130925E-1)[&rate=5.854773094916209E-4]:8.390730446606E-1)[&rate=5.854773094916209E-4]:1.3789917866E-1)[&rate=5.854773094916209E-4]:3.351707215186E-1,125[&rate=5.854773094916209E-4]:1.069397760877E0)[&rate=5.854773094916209E-4]:4.067626815341E-2,(((54[&rate=5.854773094916209E-4]:3.287258451398E-1,(37[&rate=5.854773094916209E-4]:2.923907628869E-1,(57[&rate=5.854773094916209E-4]:2.122871833805E-1,(59[&rate=5.854773094916209E-4]:1.986543518096E-1,58[&rate=5.854773094916209E-4]:2.177800348698E-1)[&rate=5.854773094916209E-4]:1.090059113371E-2)[&rate=5.854773094916209E-4]:4.458445382331E-2)[&rate=5.854773094916209E-4]:1.128378144934E-1)[&rate=5.854773094916209E-4]:6.613491546291E-2,(55[&rate=5.854773094916209E-4]:2.803326602345E-1,56[&rate=5.854773094916209E-4]:2.803326602345E-1)[&rate=5.854773094916209E-4]:1.445827451768E-1)[&rate=5.854773094916209E-4]:2.538008605613E-1,68[&rate=5.854773094916209E-4]:6.377326594153E-1)[&rate=5.854773094916209E-4]:3.056747029485E-1)[&rate=5.854773094916209E-4]:4.891748232423E-1)[&rate=5.854773094916209E-4]:6.364307499832E-2,((((67[&rate=5.854773094916209E-4]:3.588403002992E-1,(122[&rate=5.854773094916209E-4]:3.962073503171E-1,(123[&rate=5.854773094916209E-4]:1.30869918483E-1,124[&rate=5.854773094916209E-4]:1.281376780459E-1)[&rate=5.854773094916209E-4]:2.653374318342E-1)[&rate=5.854773094916209E-4]:4.639055003228E-1)[&rate=5.854773094916209E-4]:1.200618435479E-1,66[&rate=5.854773094916209E-4]:4.789021438471E-1)[&rate=5.854773094916209E-4]:3.900838470481E-3,(((120[&rate=5.854773094916209E-4]:9.182995453671E-1,119[&rate=5.854773094916209E-4]:1.014189956326E0)[&rate=5.854773094916209E-4]:4.585748891958E-1,((138[&rate=5.854773094916209E-4]:1.513669405214E-1,136[&rate=5.854773094916209E-4]:1.986009120619E-2)[&rate=5.854773094916209E-4]:4.319942930451E-1,135[&rate=5.854773094916209E-4]:3.833612335664E-1)[&rate=5.854773094916209E-4]:7.41458406476E-1)[&rate=5.854773094916209E-4]:6.600878423578E-1,126[&rate=5.854773094916209E-4]:1.347150165236E0)[&rate=5.854773094916209E-4]:3.828270067667E-1)[&rate=5.854773094916209E-4]:3.123304781809E-1,(((35[&rate=5.854773094916209E-4]:1.054619487633E-2,(121[&rate=5.854773094916209E-4]:2.087855349663E0,36[&rate=5.854773094916209E-4]:8.40329486833E-3)[&rate=5.854773094916209E-4]:4.871824247375E-2)[&rate=5.854773094916209E-4]:7.79783477769E-2,(127[&rate=5.854773094916209E-4]:2.64103199715E0,((128[&rate=5.854773094916209E-4]:1.198129698876E0,(((118[&rate=5.854773094916209E-4]:8.258157902533E-1,((130[&rate=5.854773094916209E-4]:8.188068319548E-2,131[&rate=5.854773094916209E-4]:8.462040922284E-2)[&rate=5.854773094916209E-4]:2.157348651833E-1,(132[&rate=5.854773094916209E-4]:1.59880807986E-1,129[&rate=5.854773094916209E-4]:1.571410819586E-1)[&rate=5.854773094916209E-4]:1.404744664201E-1)[&rate=5.854773094916209E-4]:3.912139405047E-1)[&rate=5.854773094916209E-4]:6.115821157076E-2,69[&rate=5.854773094916209E-4]:8.979329059338E-1)[&rate=5.854773094916209E-4]:4.027316104284E-1,((62[&rate=5.854773094916209E-4]:5.353629192216E-1,(65[&rate=5.854773094916209E-4]:1.306703646152E-1,(64[&rate=5.854773094916209E-4]:2.0413401193E-1,60[&rate=5.854773094916209E-4]:5.344908042332E-2)[&rate=5.854773094916209E-4]:7.722128419188E-2)[&rate=5.854773094916209E-4]:2.129117326886E-1)[&rate=5.854773094916209E-4]:1.170731953682E-1,(61[&rate=5.854773094916209E-4]:8.78236525628E-2,63[&rate=5.854773094916209E-4]:4.672776215176E-2)[&rate=5.854773094916209E-4]:5.64612462027E-1)[&rate=5.854773094916209E-4]:6.372694976627E-1)[&rate=5.854773094916209E-4]:4.815011402086E-2)[&rate=5.854773094916209E-4]:2.73031994025E-1,(45[&rate=5.854773094916209E-4]:6.639285684679E-1,((((50[&rate=5.854773094916209E-4]:3.558852705718E-1,49[&rate=5.854773094916209E-4]:3.558852705718E-1)[&rate=5.854773094916209E-4]:1.876499273075E-1,51[&rate=5.854773094916209E-4]:5.489996787536E-1)[&rate=5.854773094916209E-4]:5.856343034746E-2,(((48[&rate=5.854773094916209E-4]:1.78742812289E-1,42[&rate=5.854773094916209E-4]:1.404914461688E-1)[&rate=5.854773094916209E-4]:1.464863161802E-1,41[&rate=5.854773094916209E-4]:2.815132814747E-1)[&rate=5.854773094916209E-4]:7.007351141531E-2,(43[&rate=5.854773094916209E-4]:3.3600996924E-1,46[&rate=5.854773094916209E-4]:3.3600996924E-1)[&rate=5.854773094916209E-4]:7.022163239297E-2)[&rate=5.854773094916209E-4]:2.286539118396E-1)[&rate=5.854773094916209E-4]:2.25719556663E-2,(44[&rate=5.854773094916209E-4]:8.961349869658E-2,47[&rate=5.854773094916209E-4]:9.507797957083E-2)[&rate=5.854773094916209E-4]:5.62379489568E-1)[&rate=5.854773094916209E-4]:1.466782064044E-2)[&rate=5.854773094916209E-4]:3.383691214187E-2)[&rate=5.854773094916209E-4]:1.315141398655E-1)[&rate=5.854773094916209E-4]:1.461583317434E-2)[&rate=5.854773094916209E-4]:5.298213296889E-1,(38[&rate=5.854773094916209E-4]:7.457351406773E-1,((((96[&rate=5.854773094916209E-4]:3.629190281278E-1,99[&rate=5.854773094916209E-4]:3.984381538107E-1)[&rate=5.854773094916209E-4]:7.201362708313E-2,98[&rate=5.854773094916209E-4]:4.485938573965E-1)[&rate=5.854773094916209E-4]:1.605325151407E-1,((100[&rate=5.854773094916209E-4]:1.673497823786E-1,94[&rate=5.854773094916209E-4]:1.673497823786E-1)[&rate=5.854773094916209E-4]:2.31321395783E-1,95[&rate=5.854773094916209E-4]:4.833706317137E-1)[&rate=5.854773094916209E-4]:1.366847025723E-1)[&rate=5.854773094916209E-4]:1.535527923532E-1,(((97[&rate=5.854773094916209E-4]:2.245150376064E-1,39[&rate=5.854773094916209E-4]:2.955532889725E-1)[&rate=5.854773094916209E-4]:2.87251950627E-1,146[&rate=5.854773094916209E-4]:7.030238188345E-1)[&rate=5.854773094916209E-4]:2.503050972653E-2,((40[&rate=5.854773094916209E-4]:4.969709551455E-1,((16[&rate=5.854773094916209E-4]:2.513397407156E0,(2[&rate=5.854773094916209E-4]:7.773824682304E-1,((31[&rate=5.854773094916209E-4]:9.225392715227E-1,(22[&rate=5.854773094916209E-4]:2.815974228782E-1,27[&rate=5.854773094916209E-4]:2.980357790425E-1)[&rate=5.854773094916209E-4]:5.861473280965E-1)[&rate=5.854773094916209E-4]:2.10490263988E-2,(26[&rate=5.854773094916209E-4]:7.905777641371E-1,(7[&rate=5.854773094916209E-4]:1.254375182835E-1,8[&rate=5.854773094916209E-4]:1.254375182835E-1)[&rate=5.854773094916209E-4]:5.582909307851E-1)[&rate=5.854773094916209E-4]:1.09174917346E-1)[&rate=5.854773094916209E-4]:6.119143058298E-2)[&rate=5.854773094916209E-4]:1.607247815638E0)[&rate=5.854773094916209E-4]:2.943042347365E-3,(101[&rate=5.854773094916209E-4]:7.147198984727E-1,(((((6[&rate=5.854773094916209E-4]:5.147063511194E-1,18[&rate=5.854773094916209E-4]:5.777200497495E-1)[&rate=5.854773094916209E-4]:7.011452171947E-3,(10[&rate=5.854773094916209E-4]:4.055359596896E-1,15[&rate=5.854773094916209E-4]:4.438921240731E-1)[&rate=5.854773094916209E-4]:1.326201997661E-1)[&rate=5.854773094916209E-4]:3.318786774411E-1,((89[&rate=5.854773094916209E-4]:7.944005181338E-2,88[&rate=5.854773094916209E-4]:6.574142167636E-2)[&rate=5.854773094916209E-4]:6.496754659193E-1,(((93[&rate=5.854773094916209E-4]:1.22723346947E-1,((84[&rate=5.854773094916209E-4]:8.026365956389E-2,86[&rate=5.854773094916209E-4]:8.026365956389E-2)[&rate=5.854773094916209E-4]:2.300469560145E-2,83[&rate=5.854773094916209E-4]:1.032683551653E-1)[&rate=5.854773094916209E-4]:5.75636164463E-3)[&rate=5.854773094916209E-4]:9.735215288167E-2,85[&rate=5.854773094916209E-4]:2.063768696916E-1)[&rate=5.854773094916209E-4]:1.134762752011E-1,(87[&rate=5.854773094916209E-4]:2.925213858363E-1,((90[&rate=5.854773094916209E-4]:5.812065045541E-2,91[&rate=5.854773094916209E-4]:5.812065045541E-2)[&rate=5.854773094916209E-4]:1.072215840043E-1,92[&rate=5.854773094916209E-4]:1.653422344598E-1)[&rate=5.854773094916209E-4]:1.408777815135E-1)[&rate=5.854773094916209E-4]:2.733175905644E-2)[&rate=5.854773094916209E-4]:3.955637427029E-1)[&rate=5.854773094916209E-4]:6.258508260134E-1)[&rate=5.854773094916209E-4]:9.846537310354E-2,3[&rate=5.854773094916209E-4]:9.000070593155E-1)[&rate=5.854773094916209E-4]:3.299462084107E-1,(((((((139[&rate=5.854773094916209E-4]:4.47915620422E-1,(106[&rate=5.854773094916209E-4]:2.504717481095E-1,111[&rate=5.854773094916209E-4]:2.669101042739E-1)[&rate=5.854773094916209E-4]:5.663050394723E-3)[&rate=5.854773094916209E-4]:4.948669251746E-1,(148[&rate=5.854773094916209E-4]:2.605185135614E-1,143[&rate=5.854773094916209E-4]:2.57778787534E-1)[&rate=5.854773094916209E-4]:4.685654018984E-1)[&rate=5.854773094916209E-4]:2.896701290414E-2,116[&rate=5.854773094916209E-4]:7.196947639802E-1)[&rate=5.854773094916209E-4]:1.702730607472E-1,((109[&rate=5.854773094916209E-4]:4.490898168317E-1,((108[&rate=5.854773094916209E-4]:3.658434111382E-1,107[&rate=5.854773094916209E-4]:3.685831371656E-1)[&rate=5.854773094916209E-4]:5.317315384916E-2,(114[&rate=5.854773094916209E-4]:1.658860486549E-3,104[&rate=5.854773094916209E-4]:6.193283308932E-2)[&rate=5.854773094916209E-4]:3.598234579254E-1)[&rate=5.854773094916209E-4]:8.155443625196E-3)[&rate=5.854773094916209E-4]:4.044520793949E-1,(115[&rate=5.854773094916209E-4]:6.47039627473E-1,(13[&rate=5.854773094916209E-4]:5.799669109941E-1,19[&rate=5.854773094916209E-4]:6.183230753777E-1)[&rate=5.854773094916209E-4]:1.492644973008E-1)[&rate=5.854773094916209E-4]:1.27050213959E-1)[&rate=5.854773094916209E-4]:1.158779832954E-1)[&rate=5.854773094916209E-4]:1.463418339934E-1,((113[&rate=5.854773094916209E-4]:5.924057704923E-1,(105[&rate=5.854773094916209E-4]:5.220035913321E-1,110[&rate=5.854773094916209E-4]:5.439213995512E-1)[&rate=5.854773094916209E-4]:4.300491888644E-2)[&rate=5.854773094916209E-4]:1.591844585945E-1,(9[&rate=5.854773094916209E-4]:5.012326762711E-1,(112[&rate=5.854773094916209E-4]:3.833560170074E-1,(((17[&rate=5.854773094916209E-4]:1.548354277606E-1,14[&rate=5.854773094916209E-4]:1.164792633769E-1)[&rate=5.854773094916209E-4]:1.947017941073E-1,(30[&rate=5.854773094916209E-4]:2.000772059128E-1,4[&rate=5.854773094916209E-4]:2.747446618678E-2)[&rate=5.854773094916209E-4]:2.261723447222E-1)[&rate=5.854773094916209E-4]:4.672256070701E-2,117[&rate=5.854773094916209E-4]:3.606433442188E-1)[&rate=5.854773094916209E-4]:2.545239881617E-2)[&rate=5.854773094916209E-4]:1.260958373458E-1)[&rate=5.854773094916209E-4]:2.421383747336E-1)[&rate=5.854773094916209E-4]:3.669112104559E-1)[&rate=5.854773094916209E-4]:9.042912722437E-2,((102[&rate=5.854773094916209E-4]:4.840371740208E-2,((1[&rate=5.854773094916209E-4]:1.024576029318E-1,(28[&rate=5.854773094916209E-4]:6.77276759919E-1,21[&rate=5.854773094916209E-4]:6.526192256725E-1)[&rate=5.854773094916209E-4]:2.114822128758E-1)[&rate=5.854773094916209E-4]:6.108993377462E-2,24[&rate=5.854773094916209E-4]:9.443694545147E-1)[&rate=5.854773094916209E-4]:2.656780985038E-1)[&rate=5.854773094916209E-4]:1.514486433204E-3,((23[&rate=5.854773094916209E-4]:4.582903569511E-1,(20[&rate=5.854773094916209E-4]:4.110313297115E-1,25[&rate=5.854773094916209E-4]:4.302094119032E-1)[&rate=5.854773094916209E-4]:3.903984915756E-2)[&rate=5.854773094916209E-4]:3.209220377202E-1,(11[&rate=5.854773094916209E-4]:4.365890130377E-1,140[&rate=5.854773094916209E-4]:4.17410930846E-1)[&rate=5.854773094916209E-4]:2.576918747844E-1)[&rate=5.854773094916209E-4]:4.213907406706E-1)[&rate=5.854773094916209E-4]:8.503976019217E-2)[&rate=5.854773094916209E-4]:7.150353597282E-2,(142[&rate=5.854773094916209E-4]:5.997519875297E-1,(145[&rate=5.854773094916209E-4]:4.065654119152E-1,(144[&rate=5.854773094916209E-4]:3.734770187123E-1,141[&rate=5.854773094916209E-4]:3.762167447397E-1)[&rate=5.854773094916209E-4]:2.760894114797E-2)[&rate=5.854773094916209E-4]:1.931865756145E-1)[&rate=5.854773094916209E-4]:8.532848549364E-1)[&rate=5.854773094916209E-4]:2.623149375327E-2)[&rate=5.854773094916209E-4]:4.875063567741E-1)[&rate=5.854773094916209E-4]:6.892917839073E-1)[&rate=5.854773094916209E-4]:6.612343175918E-2)[&rate=5.854773094916209E-4]:7.206870369212E-2,147[&rate=5.854773094916209E-4]:6.264167080179E-1)[&rate=5.854773094916209E-4]:3.879609048852E-2)[&rate=5.854773094916209E-4]:2.64281150181E-2)[&rate=5.854773094916209E-4]:1.797772872621E-1)[&rate=5.854773094916209E-4]:4.749761781804E-1)[&rate=5.854773094916209E-4]:1.767875881564E-1)[&rate=5.854773094916209E-4]:1.533711623337E-1)[&rate=5.854773094916209E-4]:6.387219348913E-2);
tree STATE_57870000 [&joint=-20967.51037959585,lnP=-20967.51037959585] = [&R] ((32[&rate=6.11658508325814E-4]:4.160530570664E-3,((((((((54[&rate=6.11658508325814E-4]:1.096566043076E-1,(37[&rate=6.11658508325814E-4]:1.651045045369E-1,57[&rate=6.11658508325814E-4]:1.295853788538E-1)[&rate=6.11658508325814E-4]:2.105483201117E-2)[&rate=6.11658508325814E-4]:9.362208643836E-2,((56[&rate=6.11658508325814E-4]:1.439640074239E-1,55[&rate=6.11658508325814E-4]:1.439640074239E-1)[&rate=6.11658508325814E-4]:8.392567368004E-2,58[&rate=6.11658508325814E-4]:2.552120854756E-1)[&rate=6.11658508325814E-4]:5.443654450705E-3)[&rate=6.11658508325814E-4]:2.202533025664E-2,59[&rate=6.11658508325814E-4]:2.635553871228E-1)[&rate=6.11658508325814E-4]:3.216181356287E-1,68[&rate=6.11658508325814E-4]:5.359931948826E-1)[&rate=6.11658508325814E-4]:6.223395533052E-1,((53[&rate=6.11658508325814E-4]:5.966107437663E-1,((133[&rate=6.11658508325814E-4]:3.087487154908E-1,(134[&rate=6.11658508325814E-4]:1.828879595276E-1,137[&rate=6.11658508325814E-4]:2.541208362398E-1)[&rate=6.11658508325814E-4]:9.572376966202E-2)[&rate=6.11658508325814E-4]:1.052531688652E0,(((((76[&rate=6.11658508325814E-4]:2.917284687108E-1,74[&rate=6.11658508325814E-4]:2.917284687108E-1)[&rate=6.11658508325814E-4]:5.493677560415E-2,70[&rate=6.11658508325814E-4]:3.083090799315E-1)[&rate=6.11658508325814E-4]:8.960105181307E-3,75[&rate=6.11658508325814E-4]:3.556253494962E-1)[&rate=6.11658508325814E-4]:2.323467290233E-1,(((81[&rate=6.11658508325814E-4]:2.269438853115E-2,80[&rate=6.11658508325814E-4]:2.269438853115E-2)[&rate=6.11658508325814E-4]:2.869385663429E-1,((77[&rate=6.11658508325814E-4]:2.584311772102E-1,71[&rate=6.11658508325814E-4]:1.954174785801E-1)[&rate=6.11658508325814E-4]:4.775798877988E-2,73[&rate=6.11658508325814E-4]:3.116686180448E-1)[&rate=6.11658508325814E-4]:4.727940532237E-2)[&rate=6.11658508325814E-4]:4.104081113378E-2,((78[&rate=6.11658508325814E-4]:1.129917198165E-1,72[&rate=6.11658508325814E-4]:9.107391159719E-2)[&rate=6.11658508325814E-4]:9.80828150862E-2,(79[&rate=6.11658508325814E-4]:2.08045273141E-1,82[&rate=6.11658508325814E-4]:2.162644512231E-1)[&rate=6.11658508325814E-4]:3.029261761693E-3)[&rate=6.11658508325814E-4]:1.478184091874E-1)[&rate=6.11658508325814E-4]:1.879832440186E-1)[&rate=6.11658508325814E-4]:6.920392379478E-1,(((29[&rate=6.11658508325814E-4]:5.922403218325E-1,(5[&rate=6.11658508325814E-4]:9.795329599948E-2,12[&rate=6.11658508325814E-4]:1.363094603829E-1)[&rate=6.11658508325814E-4]:3.49081546381E-1)[&rate=6.11658508325814E-4]:4.340692451506E-1,103[&rate=6.11658508325814E-4]:7.934328546543E-1)[&rate=6.11658508325814E-4]:1.247854884452E0,52[&rate=6.11658508325814E-4]:3.769940045451E-1)[&rate=6.11658508325814E-4]:1.647509746215E-1)[&rate=6.11658508325814E-4]:4.5652649319E-2)[&rate=6.11658508325814E-4]:1.740983659198E-2)[&rate=6.11658508325814E-4]:4.617745583661E-1,125[&rate=6.11658508325814E-4]:8.480027884712E-1)[&rate=6.11658508325814E-4]:4.769966263834E-1)[&rate=6.11658508325814E-4]:1.651979352329E-1,((67[&rate=6.11658508325814E-4]:2.687085586592E-1,(122[&rate=6.11658508325814E-4]:1.928734462937E-1,(123[&rate=6.11658508325814E-4]:1.591601827169E-1,124[&rate=6.11658508325814E-4]:1.564279422798E-1)[&rate=6.11658508325814E-4]:3.371326357675E-2)[&rate=6.11658508325814E-4]:5.771076627062E-1)[&rate=6.11658508325814E-4]:2.696786376409E-1,((126[&rate=6.11658508325814E-4]:1.368307459304E0,((((138[&rate=6.11658508325814E-4]:2.215769937362E-1,136[&rate=6.11658508325814E-4]:9.007014442099E-2)[&rate=6.11658508325814E-4]:3.48328512711E-1,135[&rate=6.11658508325814E-4]:3.699055064472E-1)[&rate=6.11658508325814E-4]:3.724586388411E-1,120[&rate=6.11658508325814E-4]:9.944189398088E-1)[&rate=6.11658508325814E-4]:1.421679950736E-1,119[&rate=6.11658508325814E-4]:1.232477345841E0)[&rate=6.11658508325814E-4]:9.215326361067E-1)[&rate=6.11658508325814E-4]:9.45913780047E-2,66[&rate=6.11658508325814E-4]:2.157246476239E-1)[&rate=6.11658508325814E-4]:3.226625486763E-1)[&rate=6.11658508325814E-4]:2.374228493483E-1)[&rate=6.11658508325814E-4]:4.068970091387E-2,(((((45[&rate=6.11658508325814E-4]:5.3432713496E-1,((((43[&rate=6.11658508325814E-4]:3.758152355298E-1,((48[&rate=6.11658508325814E-4]:2.032813535604E-1,42[&rate=6.11658508325814E-4]:1.650299874402E-1)[&rate=6.11658508325814E-4]:8.552014474454E-2,41[&rate=6.11658508325814E-4]:2.450856513105E-1)[&rate=6.11658508325814E-4]:7.608477547627E-2)[&rate=6.11658508325814E-4]:3.722934385579E-4,46[&rate=6.11658508325814E-4]:3.761875289683E-1)[&rate=6.11658508325814E-4]:2.157758299383E-2,((50[&rate=6.11658508325814E-4]:2.668225180096E-1,49[&rate=6.11658508325814E-4]:2.668225180096E-1)[&rate=6.11658508325814E-4]:8.292956026325E-2,47[&rate=6.11658508325814E-4]:3.825389635186E-1)[&rate=6.11658508325814E-4]:1.52261484435E-2)[&rate=6.11658508325814E-4]:3.287050434431E-2,(44[&rate=6.11658508325814E-4]:3.89766509621E-1,51[&rate=6.11658508325814E-4]:3.679085861238E-1)[&rate=6.11658508325814E-4]:3.540462581115E-2)[&rate=6.11658508325814E-4]:1.11888239965E-1)[&rate=6.11658508325814E-4]:1.293512551948E-1,(128[&rate=6.11658508325814E-4]:1.291307409272E0,(((65[&rate=6.11658508325814E-4]:1.610171530062E-1,(60[&rate=6.11658508325814E-4]:1.276801782972E-1,(64[&rate=6.11658508325814E-4]:1.423795146773E-1,62[&rate=6.11658508325814E-4]:1.834754050883E-1)[&rate=6.11658508325814E-4]:1.359855951266E-1)[&rate=6.11658508325814E-4]:3.333697470898E-2)[&rate=6.11658508325814E-4]:2.914197562698E-1,(61[&rate=6.11658508325814E-4]:3.686555419866E-1,63[&rate=6.11658508325814E-4]:3.275596515755E-1)[&rate=6.11658508325814E-4]:2.755621892071E-1)[&rate=6.11658508325814E-4]:6.974107285104E-1,((((130[&rate=6.11658508325814E-4]:6.885245174261E-2,131[&rate=6.11658508325814E-4]:7.159217776996E-2)[&rate=6.11658508325814E-4]:5.678020758058E-2,(129[&rate=6.11658508325814E-4]:8.619020199606E-2,132[&rate=6.11658508325814E-4]:8.892992802342E-2)[&rate=6.11658508325814E-4]:3.944245732712E-2)[&rate=6.11658508325814E-4]:4.832417686817E-1,69[&rate=6.11658508325814E-4]:7.568196334844E-1)[&rate=6.11658508325814E-4]:5.459103473494E-2,118[&rate=6.11658508325814E-4]:8.004517641097E-1)[&rate=6.11658508325814E-4]:5.411766955944E-1)[&rate=6.11658508325814E-4]:8.940497696484E-2)[&rate=6.11658508325814E-4]:1.457671931745E-1)[&rate=6.11658508325814E-4]:1.565041853914E-1,((127[&rate=6.11658508325814E-4]:2.608269930678E0,36[&rate=6.11658508325814E-4]:8.772198547257E-2)[&rate=6.11658508325814E-4]:3.948324694457E-3,35[&rate=6.11658508325814E-4]:4.509496770127E-2)[&rate=6.11658508325814E-4]:1.971669684866E-2)[&rate=6.11658508325814E-4]:2.035999634941E-2,121[&rate=6.11658508325814E-4]:2.21119905816E0)[&rate=6.11658508325814E-4]:6.920626219793E-1,(38[&rate=6.11658508325814E-4]:1.033261872795E0,(((((2[&rate=6.11658508325814E-4]:7.091151025545E-1,((22[&rate=6.11658508325814E-4]:1.90118852864E-1,27[&rate=6.11658508325814E-4]:2.065572090284E-1)[&rate=6.11658508325814E-4]:5.688171712102E-1,(31[&rate=6.11658508325814E-4]:7.568949997427E-1,(26[&rate=6.11658508325814E-4]:5.609229685447E-1,(7[&rate=6.11658508325814E-4]:1.36891776881E-1,8[&rate=6.11658508325814E-4]:1.36891776881E-1)[&rate=6.11658508325814E-4]:3.171818765952E-1)[&rate=6.11658508325814E-4]:1.521364147596E-1)[&rate=6.11658508325814E-4]:5.683554487954E-2)[&rate=6.11658508325814E-4]:1.227818182063E-1)[&rate=6.11658508325814E-4]:1.691307438692E0,16[&rate=6.11658508325814E-4]:2.529189664534E0)[&rate=6.11658508325814E-4]:1.66413014232E-1,147[&rate=6.11658508325814E-4]:6.674868018294E-1)[&rate=6.11658508325814E-4]:1.542541746025E-1,(((96[&rate=6.11658508325814E-4]:4.791904186071E-1,99[&rate=6.11658508325814E-4]:5.1470954429E-1)[&rate=6.11658508325814E-4]:2.573340863363E-1,(98[&rate=6.11658508325814E-4]:6.811911794373E-1,((100[&rate=6.11658508325814E-4]:3.257998650125E-1,94[&rate=6.11658508325814E-4]:3.257998650125E-1)[&rate=6.11658508325814E-4]:9.481818468383E-2,95[&rate=6.11658508325814E-4]:5.053175032484E-1)[&rate=6.11658508325814E-4]:1.868026379377E-1)[&rate=6.11658508325814E-4]:6.899452769172E-2)[&rate=6.11658508325814E-4]:8.810631888337E-2,((97[&rate=6.11658508325814E-4]:3.086689046348E-1,146[&rate=6.11658508325814E-4]:4.999257352359E-1)[&rate=6.11658508325814E-4]:2.456802351263E-2,(39[&rate=6.11658508325814E-4]:3.951253880355E-1,(101[&rate=6.11658508325814E-4]:8.712008787469E-1,((((((90[&rate=6.11658508325814E-4]:8.78699464597E-3,91[&rate=6.11658508325814E-4]:8.78699464597E-3)[&rate=6.11658508325814E-4]:1.0980388029E-1,92[&rate=6.11658508325814E-4]:1.18590874936E-1)[&rate=6.11658508325814E-4]:1.012964489307E-1,((85[&rate=6.11658508325814E-4]:1.506836453646E-1,(86[&rate=6.11658508325814E-4]:1.119033005071E-1,83[&rate=6.11658508325814E-4]:1.119033005071E-1)[&rate=6.11658508325814E-4]:3.878034485752E-2)[&rate=6.11658508325814E-4]:3.356686719394E-2,(84[&rate=6.11658508325814E-4]:7.702858597367E-2,93[&rate=6.11658508325814E-4]:9.072721611068E-2)[&rate=6.11658508325814E-4]:1.072219265849E-1)[&rate=6.11658508325814E-4]:2.193818117107E-2)[&rate=6.11658508325814E-4]:7.356596695329E-2,(87[&rate=6.11658508325814E-4]:2.359695132774E-1,(89[&rate=6.11658508325814E-4]:3.002696533254E-2,88[&rate=6.11658508325814E-4]:1.632833519552E-2)[&rate=6.11658508325814E-4]:2.196411780818E-1)[&rate=6.11658508325814E-4]:4.378514740555E-2)[&rate=6.11658508325814E-4]:1.527356860183E0,((((10[&rate=6.11658508325814E-4]:3.948610961602E-1,15[&rate=6.11658508325814E-4]:4.332172605436E-1)[&rate=6.11658508325814E-4]:1.717750497847E-1,18[&rate=6.11658508325814E-4]:6.132114884106E-1)[&rate=6.11658508325814E-4]:4.262869771343E-2,6[&rate=6.11658508325814E-4]:5.928264874939E-1)[&rate=6.11658508325814E-4]:7.113732917302E-2,3[&rate=6.11658508325814E-4]:6.119090221465E-1)[&rate=6.11658508325814E-4]:6.554764713227E-1)[&rate=6.11658508325814E-4]:1.931303806394E-1,((142[&rate=6.11658508325814E-4]:8.207945002386E-1,((145[&rate=6.11658508325814E-4]:7.845942427801E-2,144[&rate=6.11658508325814E-4]:7.297997222307E-2)[&rate=6.11658508325814E-4]:3.762438257576E-2,141[&rate=6.11658508325814E-4]:1.133440808262E-1)[&rate=6.11658508325814E-4]:7.047106933848E-1)[&rate=6.11658508325814E-4]:7.025764773264E-1,((102[&rate=6.11658508325814E-4]:6.205286971617E-5,(((24[&rate=6.11658508325814E-4]:6.637175657904E-1,(21[&rate=6.11658508325814E-4]:5.570409258252E-1,28[&rate=6.11658508325814E-4]:5.816984600716E-1)[&rate=6.11658508325814E-4]:8.749855777355E-2)[&rate=6.11658508325814E-4]:2.263509891588E-1,1[&rate=6.11658508325814E-4]:1.09246637141E-1)[&rate=6.11658508325814E-4]:2.284426602927E-1,(((25[&rate=6.11658508325814E-4]:4.858623712201E-1,20[&rate=6.11658508325814E-4]:4.666842890284E-1)[&rate=6.11658508325814E-4]:3.633521269306E-1,23[&rate=6.11658508325814E-4]:8.382555940411E-1)[&rate=6.11658508325814E-4]:9.421773645775E-2,(11[&rate=6.11658508325814E-4]:4.454296105127E-1,140[&rate=6.11658508325814E-4]:4.26251528321E-1)[&rate=6.11658508325814E-4]:4.021122131369E-1)[&rate=6.11658508325814E-4]:1.750789806334E-1)[&rate=6.11658508325814E-4]:4.319467324413E-2)[&rate=6.11658508325814E-4]:1.071474518087E-1,((((148[&rate=6.11658508325814E-4]:2.367685575951E-1,143[&rate=6.11658508325814E-4]:2.340288315677E-1)[&rate=6.11658508325814E-4]:3.908625029488E-1,(116[&rate=6.11658508325814E-4]:5.3390835978E-1,((111[&rate=6.11658508325814E-4]:1.301184468174E-1,139[&rate=6.11658508325814E-4]:3.054609125708E-1)[&rate=6.11658508325814E-4]:4.086083162915E-1,106[&rate=6.11658508325814E-4]:5.222884069446E-1)[&rate=6.11658508325814E-4]:7.189392543816E-2)[&rate=6.11658508325814E-4]:5.536653638026E-2)[&rate=6.11658508325814E-4]:5.654474111881E-2,((((109[&rate=6.11658508325814E-4]:4.260259752583E-1,((114[&rate=6.11658508325814E-4]:1.250043128705E-3,104[&rate=6.11658508325814E-4]:6.152401573148E-2)[&rate=6.11658508325814E-4]:2.401519143974E-1,108[&rate=6.11658508325814E-4]:2.989362041016E-1)[&rate=6.11658508325814E-4]:1.051719629377E-1)[&rate=6.11658508325814E-4]:2.080022050563E-2,107[&rate=6.11658508325814E-4]:4.276481135722E-1)[&rate=6.11658508325814E-4]:1.773757469594E-1,115[&rate=6.11658508325814E-4]:5.447498879288E-1)[&rate=6.11658508325814E-4]:5.839569077862E-2,(13[&rate=6.11658508325814E-4]:3.280535161361E-1,19[&rate=6.11658508325814E-4]:3.664096805197E-1)[&rate=6.11658508325814E-4]:3.572838433932E-1)[&rate=6.11658508325814E-4]:4.267405857162E-2)[&rate=6.11658508325814E-4]:4.171234776097E-1,((((112[&rate=6.11658508325814E-4]:4.890565866875E-1,117[&rate=6.11658508325814E-4]:4.917963127151E-1)[&rate=6.11658508325814E-4]:1.272095862606E-1,((9[&rate=6.11658508325814E-4]:4.475012396955E-1,113[&rate=6.11658508325814E-4]:4.557204177776E-1)[&rate=6.11658508325814E-4]:1.230842040417E-1,(17[&rate=6.11658508325814E-4]:2.441656546176E-1,14[&rate=6.11658508325814E-4]:2.058094902339E-1)[&rate=6.11658508325814E-4]:3.729951315854E-1)[&rate=6.11658508325814E-4]:3.746155112876E-2)[&rate=6.11658508325814E-4]:1.268860751187E-2,(30[&rate=6.11658508325814E-4]:3.050999328235E-1,4[&rate=6.11658508325814E-4]:1.324971930974E-1)[&rate=6.11658508325814E-4]:4.389233407873E-1)[&rate=6.11658508325814E-4]:1.039180150295E-1,(105[&rate=6.11658508325814E-4]:6.348439952324E-1,110[&rate=6.11658508325814E-4]:6.567618034515E-1)[&rate=6.11658508325814E-4]:7.063153998316E-2)[&rate=6.11658508325814E-4]:4.122621002212E-1)[&rate=6.11658508325814E-4]:3.604721170733E-2)[&rate=6.11658508325814E-4]:1.695861304208E-1)[&rate=6.11658508325814E-4]:1.864599650367E-1)[&rate=6.11658508325814E-4]:4.134247306659E-1)[&rate=6.11658508325814E-4]:4.970886682824E-1)[&rate=6.11658508325814E-4]:9.149791478198E-3)[&rate=6.11658508325814E-4]:3.056015459525E-1)[&rate=6.11658508325814E-4]:5.448720178544E-2)[&rate=6.11658508325814E-4]:1.109846084827E-1,40[&rate=6.11658508325814E-4]:8.753485357343E-1)[&rate=6.11658508325814E-4]:2.262193479893E-1)[&rate=6.11658508325814E-4]:3.463378565996E-1)[&rate=6.11658508325814E-4]:3.926546368374E-2)[&rate=6.11658508325814E-4]:5.739171411265E-2,34[&rate=6.11658508325814E-4]:1.087776204492E-2)[&rate=6.11658508325814E-4]:1.520057674483E-2)[&rate=6.11658508325814E-4]:2.085246134672E-2,33[&rate=6.11658508325814E-4]:3.04924439721E-2);
tree STATE_57960000 [&joint=-20965.959074761475,lnP=-20965.959074761475] = [&R] ((32[&rate=5.937492136018101E-4]:1.215520488457E-2,((((((128[&rate=5.937492136018101E-4]:1.313262571589E0,((((131[&rate=5.937492136018101E-4]:1.412976784903E-1,130[&rate=5.937492136018101E-4]:1.38557952463E-1)[&rate=5.937492136018101E-4]:7.043961579913E-2,(129[&rate=5.937492136018101E-4]:3.253604314608E-2,132[&rate=5.937492136018101E-4]:3.527576917344E-2)[&rate=5.937492136018101E-4]:1.76461525116E-1)[&rate=5.937492136018101E-4]:3.711375112189E-1,69[&rate=5.937492136018101E-4]:7.280802849606E-1)[&rate=5.937492136018101E-4]:2.307716177389E-2,118[&rate=5.937492136018101E-4]:7.401985426248E-1)[&rate=5.937492136018101E-4]:7.127900563614E-1)[&rate=5.937492136018101E-4]:2.152775784922E-1,(45[&rate=5.937492136018101E-4]:5.752542853304E-1,((((41[&rate=5.937492136018101E-4]:2.747966653464E-1,48[&rate=5.937492136018101E-4]:3.185125123409E-1)[&rate=5.937492136018101E-4]:5.342927435432E-2,42[&rate=5.937492136018101E-4]:3.33690420575E-1)[&rate=5.937492136018101E-4]:1.383412554365E-1,(46[&rate=5.937492136018101E-4]:4.585301981879E-1,43[&rate=5.937492136018101E-4]:4.585301981879E-1)[&rate=5.937492136018101E-4]:6.268180569237E-2)[&rate=5.937492136018101E-4]:2.772734333385E-2,(((50[&rate=5.937492136018101E-4]:3.484144893292E-1,49[&rate=5.937492136018101E-4]:3.484144893292E-1)[&rate=5.937492136018101E-4]:1.046169019605E-1,51[&rate=5.937492136018101E-4]:4.584958721639E-1)[&rate=5.937492136018101E-4]:5.559433563414E-3,(44[&rate=5.937492136018101E-4]:2.897849864323E-1,47[&rate=5.937492136018101E-4]:2.952494673066E-1)[&rate=5.937492136018101E-4]:1.961282427923E-1)[&rate=5.937492136018101E-4]:5.756163711526E-2)[&rate=5.937492136018101E-4]:3.451165942773E-2)[&rate=5.937492136018101E-4]:1.798896524593E-1)[&rate=5.937492136018101E-4]:1.004552406433E-2,((64[&rate=5.937492136018101E-4]:3.597878676317E-1,(60[&rate=5.937492136018101E-4]:1.740957454792E-1,(62[&rate=5.937492136018101E-4]:3.459174501554E-1,65[&rate=5.937492136018101E-4]:1.541366282376E-1)[&rate=5.937492136018101E-4]:1.995911724161E-2)[&rate=5.937492136018101E-4]:3.500719064575E-2)[&rate=5.937492136018101E-4]:2.847133271505E-1,(61[&rate=5.937492136018101E-4]:3.89773959028E-1,63[&rate=5.937492136018101E-4]:3.48678068617E-1)[&rate=5.937492136018101E-4]:2.958231261652E-1)[&rate=5.937492136018101E-4]:9.927146163495E-1)[&rate=5.937492136018101E-4]:2.731163466679E-1,((36[&rate=5.937492136018101E-4]:2.612624450115E-2,(127[&rate=5.937492136018101E-4]:2.532452410559E0,121[&rate=5.937492136018101E-4]:2.091356520148E0)[&rate=5.937492136018101E-4]:1.422177914755E-2)[&rate=5.937492136018101E-4]:8.533481526345E-2,35[&rate=5.937492136018101E-4]:6.488571729885E-2)[&rate=5.937492136018101E-4]:2.180491802268E-1)[&rate=5.937492136018101E-4]:4.440050327511E-1,(38[&rate=5.937492136018101E-4]:8.887434211717E-1,((((26[&rate=5.937492136018101E-4]:9.282494172225E-1,((31[&rate=5.937492136018101E-4]:6.1162694913E-1,2[&rate=5.937492136018101E-4]:3.842296888559E-1)[&rate=5.937492136018101E-4]:2.30476850622E-1,((22[&rate=5.937492136018101E-4]:2.779002679185E-1,27[&rate=5.937492136018101E-4]:2.943386240829E-1)[&rate=5.937492136018101E-4]:4.431151584178E-1,(7[&rate=5.937492136018101E-4]:1.412702109465E-1,8[&rate=5.937492136018101E-4]:1.412702109465E-1)[&rate=5.937492136018101E-4]:4.838548044309E-1)[&rate=5.937492136018101E-4]:6.62938528677E-2)[&rate=5.937492136018101E-4]:1.299812339089E-1)[&rate=5.937492136018101E-4]:1.669906070823E0,97[&rate=5.937492136018101E-4]:3.868297900139E-1)[&rate=5.937492136018101E-4]:1.159663722629E-1,(39[&rate=5.937492136018101E-4]:5.21344661751E-1,(146[&rate=5.937492136018101E-4]:6.266840074351E-1,((147[&rate=5.937492136018101E-4]:4.899529058206E-1,16[&rate=5.937492136018101E-4]:2.518068782757E0)[&rate=5.937492136018101E-4]:5.73360999519E-2,(40[&rate=5.937492136018101E-4]:3.964395872568E-1,(101[&rate=5.937492136018101E-4]:1.300046729015E0,((((((106[&rate=5.937492136018101E-4]:2.120392592487E-1,(111[&rate=5.937492136018101E-4]:1.681884126895E-1,139[&rate=5.937492136018101E-4]:3.435308784429E-1)[&rate=5.937492136018101E-4]:6.028920272349E-2)[&rate=5.937492136018101E-4]:4.102737855724E-1,(116[&rate=5.937492136018101E-4]:5.429573912056E-1,(148[&rate=5.937492136018101E-4]:3.011814692779E-1,143[&rate=5.937492136018101E-4]:2.984417432505E-1)[&rate=5.937492136018101E-4]:2.801320863114E-1)[&rate=5.937492136018101E-4]:1.908168101267E-2)[&rate=5.937492136018101E-4]:2.202801317319E-1,((13[&rate=5.937492136018101E-4]:4.822683653902E-1,19[&rate=5.937492136018101E-4]:5.206245297739E-1)[&rate=5.937492136018101E-4]:1.399665727031E-1,((109[&rate=5.937492136018101E-4]:4.110398310586E-1,((107[&rate=5.937492136018101E-4]:2.534304789538E-1,108[&rate=5.937492136018101E-4]:2.506907529264E-1)[&rate=5.937492136018101E-4]:1.052379740638E-1,(114[&rate=5.937492136018101E-4]:8.533090967252E-2,104[&rate=5.937492136018101E-4]:1.456048822753E-1)[&rate=5.937492136018101E-4]:2.130635707423E-1)[&rate=5.937492136018101E-4]:3.319329584921E-2)[&rate=5.937492136018101E-4]:1.597160161732E-1,115[&rate=5.937492136018101E-4]:4.913037924372E-1)[&rate=5.937492136018101E-4]:4.873936483427E-2)[&rate=5.937492136018101E-4]:2.422760466787E-1)[&rate=5.937492136018101E-4]:4.07440140608E-1,(142[&rate=5.937492136018101E-4]:5.919812109973E-1,((144[&rate=5.937492136018101E-4]:5.330269874465E-2,145[&rate=5.937492136018101E-4]:5.878215079959E-2)[&rate=5.937492136018101E-4]:3.970682364748E-2,141[&rate=5.937492136018101E-4]:9.574924841949E-2)[&rate=5.937492136018101E-4]:4.934922365502E-1)[&rate=5.937492136018101E-4]:8.52572654109E-1)[&rate=5.937492136018101E-4]:1.523521106096E-1,((102[&rate=5.937492136018101E-4]:2.250117548491E-1,((((20[&rate=5.937492136018101E-4]:5.0996734507E-1,25[&rate=5.937492136018101E-4]:5.291454272617E-1)[&rate=5.937492136018101E-4]:1.269832313697E-1,23[&rate=5.937492136018101E-4]:6.451697545218E-1)[&rate=5.937492136018101E-4]:3.818987726399E-1,(140[&rate=5.937492136018101E-4]:6.580376262507E-1,11[&rate=5.937492136018101E-4]:6.772157084425E-1)[&rate=5.937492136018101E-4]:2.6492131187E-1)[&rate=5.937492136018101E-4]:2.872948894886E-1,(24[&rate=5.937492136018101E-4]:8.393649097498E-1,(1[&rate=5.937492136018101E-4]:4.771108672987E-2,(21[&rate=5.937492136018101E-4]:7.644481409594E-1,28[&rate=5.937492136018101E-4]:7.891056752058E-1)[&rate=5.937492136018101E-4]:4.490678138697E-2)[&rate=5.937492136018101E-4]:1.083190521169E-2)[&rate=5.937492136018101E-4]:4.859574110101E-1)[&rate=5.937492136018101E-4]:6.133326970563E-2)[&rate=5.937492136018101E-4]:9.855085213157E-2,((((30[&rate=5.937492136018101E-4]:3.76662660181E-1,4[&rate=5.937492136018101E-4]:2.04059920455E-1)[&rate=5.937492136018101E-4]:3.813805067885E-1,(112[&rate=5.937492136018101E-4]:6.312861944667E-1,(17[&rate=5.937492136018101E-4]:5.340400572348E-1,14[&rate=5.937492136018101E-4]:4.956838928511E-1)[&rate=5.937492136018101E-4]:1.356023016156E-1)[&rate=5.937492136018101E-4]:1.168847935194E-2)[&rate=5.937492136018101E-4]:1.666636775404E-2,(9[&rate=5.937492136018101E-4]:5.422588180204E-1,113[&rate=5.937492136018101E-4]:5.504779961024E-1)[&rate=5.937492136018101E-4]:1.091630454703E-1)[&rate=5.937492136018101E-4]:1.571301162548E-1,(117[&rate=5.937492136018101E-4]:7.91658172652E-1,(110[&rate=5.937492136018101E-4]:6.465685870095E-1,105[&rate=5.937492136018101E-4]:6.246507787904E-1)[&rate=5.937492136018101E-4]:1.368704075602E-1)[&rate=5.937492136018101E-4]:2.785271120313E-2)[&rate=5.937492136018101E-4]:5.807640518928E-1)[&rate=5.937492136018101E-4]:2.676802626937E-2)[&rate=5.937492136018101E-4]:2.972349287543E-1,((3[&rate=5.937492136018101E-4]:5.374690072688E-1,(18[&rate=5.937492136018101E-4]:6.156392262562E-1,((10[&rate=5.937492136018101E-4]:3.714667161429E-1,15[&rate=5.937492136018101E-4]:4.098228805263E-1)[&rate=5.937492136018101E-4]:1.600571173606E-1,6[&rate=5.937492136018101E-4]:5.150854773391E-1)[&rate=5.937492136018101E-4]:3.754005028693E-2)[&rate=5.937492136018101E-4]:3.68982741633E-2)[&rate=5.937492136018101E-4]:9.907509267415E-2,((89[&rate=5.937492136018101E-4]:1.815019472417E-1,88[&rate=5.937492136018101E-4]:1.678033171047E-1)[&rate=5.937492136018101E-4]:5.488255129352E-2,(((90[&rate=5.937492136018101E-4]:4.767948927073E-2,91[&rate=5.937492136018101E-4]:4.767948927073E-2)[&rate=5.937492136018101E-4]:5.011289244155E-2,92[&rate=5.937492136018101E-4]:9.779238171228E-2)[&rate=5.937492136018101E-4]:9.640363802339E-2,(87[&rate=5.937492136018101E-4]:1.796361860489E-1,((93[&rate=5.937492136018101E-4]:1.715193402723E-1,(86[&rate=5.937492136018101E-4]:1.387787709658E-1,(85[&rate=5.937492136018101E-4]:8.956884581936E-2,84[&rate=5.937492136018101E-4]:8.956884581936E-2)[&rate=5.937492136018101E-4]:4.92099251464E-2)[&rate=5.937492136018101E-4]:1.90419391695E-2)[&rate=5.937492136018101E-4]:1.469136926154E-2,83[&rate=5.937492136018101E-4]:1.725120793968E-1)[&rate=5.937492136018101E-4]:7.124106652074E-3)[&rate=5.937492136018101E-4]:8.612035497866E-4)[&rate=5.937492136018101E-4]:4.218847879956E-2)[&rate=5.937492136018101E-4]:9.535842589419E-1)[&rate=5.937492136018101E-4]:1.008281736034E0)[&rate=5.937492136018101E-4]:6.579606190655E-1)[&rate=5.937492136018101E-4]:6.955701723564E-2)[&rate=5.937492136018101E-4]:9.347236933534E-2)[&rate=5.937492136018101E-4]:1.655347160807E-2)[&rate=5.937492136018101E-4]:1.487923355085E-2)[&rate=5.937492136018101E-4]:5.24897518919E-2)[&rate=5.937492136018101E-4]:9.671517806505E-2,(((100[&rate=5.937492136018101E-4]:2.231130376376E-1,94[&rate=5.937492136018101E-4]:2.231130376376E-1)[&rate=5.937492136018101E-4]:1.112816178806E-1,95[&rate=5.937492136018101E-4]:4.190941090702E-1)[&rate=5.937492136018101E-4]:8.375645087381E-2,(98[&rate=5.937492136018101E-4]:4.74299422211E-1,(99[&rate=5.937492136018101E-4]:4.025633229635E-1,96[&rate=5.937492136018101E-4]:3.670441972807E-1)[&rate=5.937492136018101E-4]:9.359402274467E-2)[&rate=5.937492136018101E-4]:1.762217598432E-2)[&rate=5.937492136018101E-4]:3.07043294059E-1)[&rate=5.937492136018101E-4]:2.864998403928E-1)[&rate=5.937492136018101E-4]:4.405619556205E-1)[&rate=5.937492136018101E-4]:1.593800830554E-1,33[&rate=5.937492136018101E-4]:6.867958537726E-3)[&rate=5.937492136018101E-4]:1.076669840155E-2)[&rate=5.937492136018101E-4]:3.798838390813E-3,(((66[&rate=5.937492136018101E-4]:1.863808924821E-1,((119[&rate=5.937492136018101E-4]:1.767808074018E0,(((135[&rate=5.937492136018101E-4]:3.68078609851E-1,(138[&rate=5.937492136018101E-4]:2.593783619643E-1,136[&rate=5.937492136018101E-4]:1.278715126491E-1)[&rate=5.937492136018101E-4]:3.087002478867E-1)[&rate=5.937492136018101E-4]:1.009437995339E0,120[&rate=5.937492136018101E-4]:1.629571399711E0)[&rate=5.937492136018101E-4]:9.814324467648E-3,126[&rate=5.937492136018101E-4]:9.495736124934E-1)[&rate=5.937492136018101E-4]:3.253193888081E-2)[&rate=5.937492136018101E-4]:4.399683355638E-1,(67[&rate=5.937492136018101E-4]:5.924052297321E-2,((123[&rate=5.937492136018101E-4]:3.301064125559E-2,124[&rate=5.937492136018101E-4]:3.027840081846E-2)[&rate=5.937492136018101E-4]:2.548764965158E-1,122[&rate=5.937492136018101E-4]:2.878871377714E-1)[&rate=5.937492136018101E-4]:2.726259355425E-1)[&rate=5.937492136018101E-4]:1.156591742798E-1)[&rate=5.937492136018101E-4]:1.148119522914E-2)[&rate=5.937492136018101E-4]:6.782411589236E-1,34[&rate=5.937492136018101E-4]:1.608352775679E-3)[&rate=5.937492136018101E-4]:3.378303927838E-3,((((((58[&rate=5.937492136018101E-4]:2.996409148436E-1,(37[&rate=5.937492136018101E-4]:2.634480807963E-1,54[&rate=5.937492136018101E-4]:1.869453485559E-1)[&rate=5.937492136018101E-4]:5.531851710738E-2)[&rate=5.937492136018101E-4]:9.011671567687E-2,59[&rate=5.937492136018101E-4]:3.706319474604E-1)[&rate=5.937492136018101E-4]:4.001513276419E-5,(56[&rate=5.937492136018101E-4]:2.162894765155E-1,55[&rate=5.937492136018101E-4]:2.162894765155E-1)[&rate=5.937492136018101E-4]:1.46185764766E-1)[&rate=5.937492136018101E-4]:5.790728980871E-2,57[&rate=5.937492136018101E-4]:4.31311492839E-1)[&rate=5.937492136018101E-4]:4.873654797161E-1,68[&rate=5.937492136018101E-4]:8.667644042489E-1)[&rate=5.937492136018101E-4]:4.261378793935E-1,(((53[&rate=5.937492136018101E-4]:8.826691595964E-1,(((137[&rate=5.937492136018101E-4]:3.324376558219E-1,133[&rate=5.937492136018101E-4]:2.913417654109E-1)[&rate=5.937492136018101E-4]:2.479460709956E-1,134[&rate=5.937492136018101E-4]:5.091508501053E-1)[&rate=5.937492136018101E-4]:7.923916878151E-1,(((29[&rate=5.937492136018101E-4]:6.516599687422E-1,(5[&rate=5.937492136018101E-4]:2.341992395169E-1,12[&rate=5.937492136018101E-4]:2.725554039004E-1)[&rate=5.937492136018101E-4]:2.722552497733E-1)[&rate=5.937492136018101E-4]:3.56781356952E-1,103[&rate=5.937492136018101E-4]:7.755646133655E-1)[&rate=5.937492136018101E-4]:1.273440953023E0,52[&rate=5.937492136018101E-4]:3.847118318274E-1)[&rate=5.937492136018101E-4]:1.730849167373E-1)[&rate=5.937492136018101E-4]:3.33069132343E-1)[&rate=5.937492136018101E-4]:4.989454732277E-2,((((76[&rate=5.937492136018101E-4]:3.637487917966E-1,74[&rate=5.937492136018101E-4]:3.637487917966E-1)[&rate=5.937492136018101E-4]:7.09272943705E-3,70[&rate=5.937492136018101E-4]:3.324853568502E-1)[&rate=5.937492136018101E-4]:1.646506598175E-1,75[&rate=5.937492136018101E-4]:5.354921810511E-1)[&rate=5.937492136018101E-4]:7.23102553842E-1,(((82[&rate=5.937492136018101E-4]:3.768269256067E-1,((72[&rate=5.937492136018101E-4]:1.011630497425E-1,78[&rate=5.937492136018101E-4]:1.230808579618E-1)[&rate=5.937492136018101E-4]:1.823765436337E-1,79[&rate=5.937492136018101E-4]:3.054574015955E-1)[&rate=5.937492136018101E-4]:6.315034592911E-2)[&rate=5.937492136018101E-4]:2.096156616982E-1,((81[&rate=5.937492136018101E-4]:1.988932162901E-1,80[&rate=5.937492136018101E-4]:1.988932162901E-1)[&rate=5.937492136018101E-4]:1.23455309728E-1,71[&rate=5.937492136018101E-4]:3.031704438264E-1)[&rate=5.937492136018101E-4]:2.476557051223E-1)[&rate=5.937492136018101E-4]:4.098971341773E-2,(73[&rate=5.937492136018101E-4]:3.712447288477E-1,77[&rate=5.937492136018101E-4]:3.65765276793E-1)[&rate=5.937492136018101E-4]:2.890642842036E-1)[&rate=5.937492136018101E-4]:5.982857218418E-1)[&rate=5.937492136018101E-4]:4.204320306381E-1)[&rate=5.937492136018101E-4]:4.953229537282E-1,125[&rate=5.937492136018101E-4]:1.217504146986E0)[&rate=5.937492136018101E-4]:2.420648033231E-1)[&rate=5.937492136018101E-4]:1.228187094634E-1)[&rate=5.937492136018101E-4]:3.288519479095E-2);
tree STATE_58050000 [&joint=-20977.977710130966,lnP=-20977.977710130966] = [&R] ((((((((((59[&rate=5.660498863753172E-4]:2.769159978496E-2,58[&rate=5.660498863753172E-4]:4.681728284507E-2)[&rate=5.660498863753172E-4]:2.627091399945E-1,54[&rate=5.660498863753172E-4]:2.521493736592E-1)[&rate=5.660498863753172E-4]:2.126240734999E-2,(37[&rate=5.660498863753172E-4]:3.260529601467E-1,(55[&rate=5.660498863753172E-4]:2.687032196468E-1,56[&rate=5.660498863753172E-4]:2.687032196468E-1)[&rate=5.660498863753172E-4]:1.090165306809E-2)[&rate=5.660498863753172E-4]:2.386155310293E-2)[&rate=5.660498863753172E-4]:3.053674992146E-1,57[&rate=5.660498863753172E-4]:6.197628867812E-1)[&rate=5.660498863753172E-4]:2.224839553012E-1,68[&rate=5.660498863753172E-4]:7.903342737763E-1)[&rate=5.660498863753172E-4]:5.935956475141E-1,((((75[&rate=5.660498863753172E-4]:4.777549006939E-1,((74[&rate=5.660498863753172E-4]:3.539740515409E-1,76[&rate=5.660498863753172E-4]:3.539740515409E-1)[&rate=5.660498863753172E-4]:7.3160825743E-2,70[&rate=5.660498863753172E-4]:3.887787129005E-1)[&rate=5.660498863753172E-4]:5.062002341001E-2)[&rate=5.660498863753172E-4]:3.000440143878E-1,((77[&rate=5.660498863753172E-4]:3.220760695621E-1,(82[&rate=5.660498863753172E-4]:2.540524498903E-1,((72[&rate=5.660498863753172E-4]:6.458062329082E-2,78[&rate=5.660498863753172E-4]:8.649843151014E-2)[&rate=5.660498863753172E-4]:7.352583680277E-2,79[&rate=5.660498863753172E-4]:1.600242683129E-1)[&rate=5.660498863753172E-4]:8.580900349528E-2)[&rate=5.660498863753172E-4]:4.062635939779E-2)[&rate=5.660498863753172E-4]:1.557025254045E-1,((71[&rate=5.660498863753172E-4]:1.834624686547E-1,(81[&rate=5.660498863753172E-4]:8.427791493726E-2,80[&rate=5.660498863753172E-4]:8.427791493726E-2)[&rate=5.660498863753172E-4]:1.183626359092E-1)[&rate=5.660498863753172E-4]:6.057041861851E-3,73[&rate=5.660498863753172E-4]:2.580126612014E-1)[&rate=5.660498863753172E-4]:2.252453858199E-1)[&rate=5.660498863753172E-4]:2.945408680604E-1)[&rate=5.660498863753172E-4]:8.595362958867E-1,(((103[&rate=5.660498863753172E-4]:5.797986842582E-1,(29[&rate=5.660498863753172E-4]:4.760672708404E-1,(5[&rate=5.660498863753172E-4]:1.489803023234E-1,12[&rate=5.660498863753172E-4]:1.873364667068E-1)[&rate=5.660498863753172E-4]:1.81881489065E-1)[&rate=5.660498863753172E-4]:3.366081257467E-1)[&rate=5.660498863753172E-4]:1.652378365847E0,52[&rate=5.660498863753172E-4]:5.678833155443E-1)[&rate=5.660498863753172E-4]:1.265060181407E-1,(53[&rate=5.660498863753172E-4]:6.136972218565E-1,((134[&rate=5.660498863753172E-4]:1.82213386816E-1,137[&rate=5.660498863753172E-4]:2.534462635282E-1)[&rate=5.660498863753172E-4]:2.991305511409E-1,133[&rate=5.660498863753172E-4]:5.11480924258E-1)[&rate=5.660498863753172E-4]:8.842957945667E-1)[&rate=5.660498863753172E-4]:7.249539051709E-2)[&rate=5.660498863753172E-4]:2.046795399826E-1)[&rate=5.660498863753172E-4]:2.222257310574E-1,125[&rate=5.660498863753172E-4]:9.027153697525E-1)[&rate=5.660498863753172E-4]:6.478812182047E-1)[&rate=5.660498863753172E-4]:4.441414038002E-2,(((((((50[&rate=5.660498863753172E-4]:6.627095231415E-1,49[&rate=5.660498863753172E-4]:6.627095231415E-1)[&rate=5.660498863753172E-4]:1.251355078533E-1,(((41[&rate=5.660498863753172E-4]:1.924719922507E-1,(42[&rate=5.660498863753172E-4]:9.439607906911E-2,48[&rate=5.660498863753172E-4]:1.326474451893E-1)[&rate=5.660498863753172E-4]:1.035403940558E-1)[&rate=5.660498863753172E-4]:2.408968587102E-1,46[&rate=5.660498863753172E-4]:4.880136597038E-1)[&rate=5.660498863753172E-4]:2.621681885058E-1,43[&rate=5.660498863753172E-4]:7.501818482096E-1)[&rate=5.660498863753172E-4]:7.045006803088E-2)[&rate=5.660498863753172E-4]:3.972698252555E-2,(45[&rate=5.660498863753172E-4]:8.146345810795E-1,((44[&rate=5.660498863753172E-4]:3.883745161165E-1,51[&rate=5.660498863753172E-4]:3.665165926192E-1)[&rate=5.660498863753172E-4]:6.242455081895E-2,47[&rate=5.660498863753172E-4]:4.562635478097E-1)[&rate=5.660498863753172E-4]:3.665677545812E-1)[&rate=5.660498863753172E-4]:3.75275963752E-2)[&rate=5.660498863753172E-4]:1.273521539544E-1,((((((60[&rate=5.660498863753172E-4]:6.632395234275E-2,62[&rate=5.660498863753172E-4]:2.581047742605E-1)[&rate=5.660498863753172E-4]:1.589412970152E-2,64[&rate=5.660498863753172E-4]:2.32903013551E-1)[&rate=5.660498863753172E-4]:7.799291080722E-2,65[&rate=5.660498863753172E-4]:1.602109928515E-1)[&rate=5.660498863753172E-4]:1.241437014678E-1,(61[&rate=5.660498863753172E-4]:6.311929682666E-2,63[&rate=5.660498863753172E-4]:2.202340641562E-2)[&rate=5.660498863753172E-4]:4.130162194104E-1)[&rate=5.660498863753172E-4]:9.458241127706E-1,((118[&rate=5.660498863753172E-4]:4.412677003275E-1,69[&rate=5.660498863753172E-4]:4.522266044372E-1)[&rate=5.660498863753172E-4]:3.7453041886E-1,(((130[&rate=5.660498863753172E-4]:5.717668313826E-2,131[&rate=5.660498863753172E-4]:5.991640916561E-2)[&rate=5.660498863753172E-4]:5.303533138196E-2,132[&rate=5.660498863753172E-4]:1.129517405476E-1)[&rate=5.660498863753172E-4]:2.485379352883E-2,129[&rate=5.660498863753172E-4]:1.35065808049E-1)[&rate=5.660498863753172E-4]:5.437460097686E-1)[&rate=5.660498863753172E-4]:6.061615098201E-1)[&rate=5.660498863753172E-4]:1.885381916979E-2,128[&rate=5.660498863753172E-4]:1.30108742078E0)[&rate=5.660498863753172E-4]:4.518231229203E-1)[&rate=5.660498863753172E-4]:4.030248846946E-2,((36[&rate=5.660498863753172E-4]:5.5861273435E-2,(121[&rate=5.660498863753172E-4]:1.844886150739E0,127[&rate=5.660498863753172E-4]:2.28598204115E0)[&rate=5.660498863753172E-4]:2.904271774907E-1)[&rate=5.660498863753172E-4]:6.136616148906E-2,35[&rate=5.660498863753172E-4]:7.06520924583E-2)[&rate=5.660498863753172E-4]:1.937938164239E-1)[&rate=5.660498863753172E-4]:4.168954793389E-1,(38[&rate=5.660498863753172E-4]:8.332576279786E-1,(((16[&rate=5.660498863753172E-4]:2.583070091882E0,(39[&rate=5.660498863753172E-4]:4.658101745153E-1,40[&rate=5.660498863753172E-4]:4.658101745153E-1)[&rate=5.660498863753172E-4]:3.176699124923E-2)[&rate=5.660498863753172E-4]:7.087465567423E-2,(147[&rate=5.660498863753172E-4]:6.11920222358E-1,((101[&rate=5.660498863753172E-4]:7.437257891657E-1,(((18[&rate=5.660498863753172E-4]:5.535834020132E-1,3[&rate=5.660498863753172E-4]:4.385149088626E-1)[&rate=5.660498863753172E-4]:9.895459133466E-2,(6[&rate=5.660498863753172E-4]:5.145733854323E-1,(10[&rate=5.660498863753172E-4]:4.249143108195E-1,15[&rate=5.660498863753172E-4]:4.632704752029E-1)[&rate=5.660498863753172E-4]:1.060974307772E-1)[&rate=5.660498863753172E-4]:7.495090928547E-2)[&rate=5.660498863753172E-4]:8.059679909545E-1,(((((102[&rate=5.660498863753172E-4]:1.824391020751E-2,((1[&rate=5.660498863753172E-4]:1.211543546976E-1,(28[&rate=5.660498863753172E-4]:3.975794888382E-1,21[&rate=5.660498863753172E-4]:3.729219545917E-1)[&rate=5.660498863753172E-4]:5.098762357224E-1)[&rate=5.660498863753172E-4]:9.400197464764E-2,24[&rate=5.660498863753172E-4]:9.959782471535E-1)[&rate=5.660498863753172E-4]:1.839094986704E-1)[&rate=5.660498863753172E-4]:9.703487461135E-3,((11[&rate=5.660498863753172E-4]:5.191027045645E-1,140[&rate=5.660498863753172E-4]:4.999246223728E-1)[&rate=5.660498863753172E-4]:3.535401116089E-1,((20[&rate=5.660498863753172E-4]:2.327803314709E-1,25[&rate=5.660498863753172E-4]:2.519584136626E-1)[&rate=5.660498863753172E-4]:3.372620045774E-1,23[&rate=5.660498863753172E-4]:5.782615141304E-1)[&rate=5.660498863753172E-4]:3.793128088923E-1)[&rate=5.660498863753172E-4]:2.210580061527E-1)[&rate=5.660498863753172E-4]:1.393756261672E-1,((((111[&rate=5.660498863753172E-4]:1.892510722261E-1,(139[&rate=5.660498863753172E-4]:2.986750589503E-1,106[&rate=5.660498863753172E-4]:1.068942370325E-1)[&rate=5.660498863753172E-4]:6.591847902917E-2)[&rate=5.660498863753172E-4]:5.112436010154E-1,(148[&rate=5.660498863753172E-4]:2.552335364742E-1,143[&rate=5.660498863753172E-4]:2.524938104468E-1)[&rate=5.660498863753172E-4]:4.069049723838E-1)[&rate=5.660498863753172E-4]:1.427947652201E-1,((((13[&rate=5.660498863753172E-4]:3.714231661869E-1,19[&rate=5.660498863753172E-4]:4.097793305705E-1)[&rate=5.660498863753172E-4]:1.215067447934E-1,115[&rate=5.660498863753172E-4]:4.107381301584E-1)[&rate=5.660498863753172E-4]:2.244956321607E-1,(109[&rate=5.660498863753172E-4]:4.957132967136E-1,((107[&rate=5.660498863753172E-4]:2.802479733635E-1,108[&rate=5.660498863753172E-4]:2.775082473361E-1)[&rate=5.660498863753172E-4]:7.178895099443E-2,(114[&rate=5.660498863753172E-4]:3.318753895864E-2,104[&rate=5.660498863753172E-4]:9.346151156141E-2)[&rate=5.660498863753172E-4]:2.585754127965E-1)[&rate=5.660498863753172E-4]:1.244982901639E-1)[&rate=5.660498863753172E-4]:2.189725204001E-1)[&rate=5.660498863753172E-4]:1.261486163777E-1,116[&rate=5.660498863753172E-4]:7.613823786968E-1)[&rate=5.660498863753172E-4]:5.194730997521E-3)[&rate=5.660498863753172E-4]:2.04669138005E-1,(((((30[&rate=5.660498863753172E-4]:2.429198361963E-1,4[&rate=5.660498863753172E-4]:7.031709647029E-2)[&rate=5.660498863753172E-4]:3.500467673093E-1,(((17[&rate=5.660498863753172E-4]:3.410102668163E-1,14[&rate=5.660498863753172E-4]:3.026541024326E-1)[&rate=5.660498863753172E-4]:8.414597687707E-2,112[&rate=5.660498863753172E-4]:3.868000793096E-1)[&rate=5.660498863753172E-4]:5.742279990979E-2,9[&rate=5.660498863753172E-4]:4.360037011374E-1)[&rate=5.660498863753172E-4]:3.367523113537E-2)[&rate=5.660498863753172E-4]:1.191424495772E-1,117[&rate=5.660498863753172E-4]:5.997802859596E-1)[&rate=5.660498863753172E-4]:2.309221585219E-1,113[&rate=5.660498863753172E-4]:8.279627184538E-1)[&rate=5.660498863753172E-4]:2.877126289387E-2,(110[&rate=5.660498863753172E-4]:5.307673308041E-1,105[&rate=5.660498863753172E-4]:5.08849522585E-1)[&rate=5.660498863753172E-4]:3.204871984889E-1)[&rate=5.660498863753172E-4]:1.967040471735E-1)[&rate=5.660498863753172E-4]:1.878575980542E-1)[&rate=5.660498863753172E-4]:1.784040895517E-2,(142[&rate=5.660498863753172E-4]:7.035030281299E-1,(144[&rate=5.660498863753172E-4]:5.808621728835E-1,(141[&rate=5.660498863753172E-4]:3.219941060578E-1,145[&rate=5.660498863753172E-4]:3.247338320854E-1)[&rate=5.660498863753172E-4]:2.616077928531E-1)[&rate=5.660498863753172E-4]:1.171614031915E-1)[&rate=5.660498863753172E-4]:7.282357471269E-1)[&rate=5.660498863753172E-4]:1.246159965837E-1,((89[&rate=5.660498863753172E-4]:8.645783716222E-2,88[&rate=5.660498863753172E-4]:7.27592070252E-2)[&rate=5.660498863753172E-4]:1.859022175634E-1,((((90[&rate=5.660498863753172E-4]:9.413393514113E-2,91[&rate=5.660498863753172E-4]:9.413393514113E-2)[&rate=5.660498863753172E-4]:3.705743414608E-2,92[&rate=5.660498863753172E-4]:1.311913692872E-1)[&rate=5.660498863753172E-4]:5.845542291053E-2,((86[&rate=5.660498863753172E-4]:8.192862397151E-2,83[&rate=5.660498863753172E-4]:8.192862397151E-2)[&rate=5.660498863753172E-4]:2.195747179127E-2,(85[&rate=5.660498863753172E-4]:5.795310928202E-2,(84[&rate=5.660498863753172E-4]:2.040710948238E-2,93[&rate=5.660498863753172E-4]:3.410573961939E-2)[&rate=5.660498863753172E-4]:3.754599979964E-2)[&rate=5.660498863753172E-4]:4.593298648076E-2)[&rate=5.660498863753172E-4]:7.206206629794E-2)[&rate=5.660498863753172E-4]:6.223105799584E-2,87[&rate=5.660498863753172E-4]:2.381792200566E-1)[&rate=5.660498863753172E-4]:2.048220453205E-2)[&rate=5.660498863753172E-4]:1.588104306156E0)[&rate=5.660498863753172E-4]:3.639778780444E-2)[&rate=5.660498863753172E-4]:4.030280240415E-1)[&rate=5.660498863753172E-4]:7.52315565413E-1,((((31[&rate=5.660498863753172E-4]:8.162337571653E-1,(22[&rate=5.660498863753172E-4]:1.658320291289E-1,27[&rate=5.660498863753172E-4]:1.822703852933E-1)[&rate=5.660498863753172E-4]:5.956072074884E-1)[&rate=5.660498863753172E-4]:3.717696363968E-3,((7[&rate=5.660498863753172E-4]:5.819143402757E-2,8[&rate=5.660498863753172E-4]:5.819143402757E-2)[&rate=5.660498863753172E-4]:4.539516409463E-1,26[&rate=5.660498863753172E-4]:6.189923900424E-1)[&rate=5.660498863753172E-4]:1.571234470486E-1)[&rate=5.660498863753172E-4]:5.689763807451E-2,2[&rate=5.660498863753172E-4]:6.494518313297E-1)[&rate=5.660498863753172E-4]:1.826389339064E0,146[&rate=5.660498863753172E-4]:6.393339467992E-1)[&rate=5.660498863753172E-4]:3.761828020761E-3)[&rate=5.660498863753172E-4]:3.166597759263E-2)[&rate=5.660498863753172E-4]:1.390864826114E-2)[&rate=5.660498863753172E-4]:1.934400390913E-1,((99[&rate=5.660498863753172E-4]:7.240718201007E-1,96[&rate=5.660498863753172E-4]:6.885526944178E-1)[&rate=5.660498863753172E-4]:1.634428907544E-1,(((100[&rate=5.660498863753172E-4]:1.972854610425E-1,94[&rate=5.660498863753172E-4]:1.972854610425E-1)[&rate=5.660498863753172E-4]:2.873606059665E-1,95[&rate=5.660498863753172E-4]:5.69345520561E-1)[&rate=5.660498863753172E-4]:1.270423435988E-1,(98[&rate=5.660498863753172E-4]:4.872463601003E-1,97[&rate=5.660498863753172E-4]:2.877928081878E-1)[&rate=5.660498863753172E-4]:1.982125423108E-1)[&rate=5.660498863753172E-4]:1.801978849467E-1)[&rate=5.660498863753172E-4]:2.465037371854E-2)[&rate=5.660498863753172E-4]:1.396717783776E-1)[&rate=5.660498863753172E-4]:4.50449206758E-1)[&rate=5.660498863753172E-4]:4.829096042158E-2,(((119[&rate=5.660498863753172E-4]:2.321383950365E0,(67[&rate=5.660498863753172E-4]:2.454334634953E-1,(122[&rate=5.660498863753172E-4]:4.132319754638E-1,(123[&rate=5.660498863753172E-4]:1.888443153937E-1,124[&rate=5.660498863753172E-4]:1.861120749566E-1)[&rate=5.660498863753172E-4]:2.243876600701E-1)[&rate=5.660498863753172E-4]:3.334740383721E-1)[&rate=5.660498863753172E-4]:4.307377454114E-2)[&rate=5.660498863753172E-4]:1.597720255006E-1,66[&rate=5.660498863753172E-4]:4.48279263537E-1)[&rate=5.660498863753172E-4]:2.694708623402E-2,(126[&rate=5.660498863753172E-4]:1.041728836274E0,((135[&rate=5.660498863753172E-4]:2.70471185479E-1,(138[&rate=5.660498863753172E-4]:2.503936907728E-1,136[&rate=5.660498863753172E-4]:1.188868414576E-1)[&rate=5.660498863753172E-4]:2.200774947062E-1)[&rate=5.660498863753172E-4]:1.75044684991E-1,120[&rate=5.660498863753172E-4]:6.975706649905E-1)[&rate=5.660498863753172E-4]:1.033970282968E0)[&rate=5.660498863753172E-4]:6.806717031821E-1)[&rate=5.660498863753172E-4]:2.544059988717E-1)[&rate=5.660498863753172E-4]:1.509910752555E-1)[&rate=5.660498863753172E-4]:1.486389896166E-3,34[&rate=5.660498863753172E-4]:1.909611516425E-2)[&rate=5.660498863753172E-4]:5.011814231775E-2,32[&rate=5.660498863753172E-4]:4.729644926291E-2)[&rate=5.660498863753172E-4]:2.153641093995E-2,33[&rate=5.660498863753172E-4]:7.431231225757E-2);
tree STATE_58140000 [&joint=-20957.337211688624,lnP=-20957.337211688624] = [&R] (((((57[&rate=5.221999127867356E-4]:5.205937209003E-1,((56[&rate=5.221999127867356E-4]:2.880856299441E-1,55[&rate=5.221999127867356E-4]:2.880856299441E-1)[&rate=5.221999127867356E-4]:8.782009047308E-2,((58[&rate=5.221999127867356E-4]:2.96693727232E-1,59[&rate=5.221999127867356E-4]:2.775680441719E-1)[&rate=5.221999127867356E-4]:2.27625530135E-2,(54[&rate=5.221999127867356E-4]:6.706829432653E-2,37[&rate=5.221999127867356E-4]:1.43571026567E-1)[&rate=5.221999127867356E-4]:1.950109367386E-1)[&rate=5.221999127867356E-4]:8.377184454337E-2)[&rate=5.221999127867356E-4]:1.337590387344E-1)[&rate=5.221999127867356E-4]:1.298407884707E-1,68[&rate=5.221999127867356E-4]:5.985219410649E-1)[&rate=5.221999127867356E-4]:6.775155360961E-1,(((52[&rate=5.221999127867356E-4]:6.187356359459E-1,(103[&rate=5.221999127867356E-4]:3.840707389404E-1,(29[&rate=5.221999127867356E-4]:4.087458840788E-1,(5[&rate=5.221999127867356E-4]:1.712110827785E-1,12[&rate=5.221999127867356E-4]:2.095672471619E-1)[&rate=5.221999127867356E-4]:9.232932184831E-2)[&rate=5.221999127867356E-4]:2.082015671904E-1)[&rate=5.221999127867356E-4]:1.898958631566E0)[&rate=5.221999127867356E-4]:1.305175495919E-1,((53[&rate=5.221999127867356E-4]:6.258698915916E-1,((75[&rate=5.221999127867356E-4]:4.343451144358E-1,((76[&rate=5.221999127867356E-4]:2.4346162759E-1,70[&rate=5.221999127867356E-4]:2.051054632065E-1)[&rate=5.221999127867356E-4]:3.527126215664E-2,74[&rate=5.221999127867356E-4]:2.787328897466E-1)[&rate=5.221999127867356E-4]:1.556122246892E-1)[&rate=5.221999127867356E-4]:4.350039896126E-1,((((79[&rate=5.221999127867356E-4]:2.884798304235E-1,((78[&rate=5.221999127867356E-4]:1.326764522019E-1,72[&rate=5.221999127867356E-4]:1.107586439825E-1)[&rate=5.221999127867356E-4]:9.134247027217E-2,82[&rate=5.221999127867356E-4]:2.322381005561E-1)[&rate=5.221999127867356E-4]:6.446090794946E-2)[&rate=5.221999127867356E-4]:1.928473289423E-1,(81[&rate=5.221999127867356E-4]:1.440521376635E-1,80[&rate=5.221999127867356E-4]:1.440521376635E-1)[&rate=5.221999127867356E-4]:3.2905584362E-1)[&rate=5.221999127867356E-4]:4.884118274688E-3,(73[&rate=5.221999127867356E-4]:2.911022526578E-1,71[&rate=5.221999127867356E-4]:2.22609101973E-1)[&rate=5.221999127867356E-4]:2.362049153935E-1)[&rate=5.221999127867356E-4]:4.891730110671E-2,77[&rate=5.221999127867356E-4]:5.707450171033E-1)[&rate=5.221999127867356E-4]:2.931246348904E-1)[&rate=5.221999127867356E-4]:5.029838461552E-1)[&rate=5.221999127867356E-4]:3.229365498283E-2,(133[&rate=5.221999127867356E-4]:6.32434420055E-1,(134[&rate=5.221999127867356E-4]:2.81838067016E-1,137[&rate=5.221999127867356E-4]:3.530709437282E-1)[&rate=5.221999127867356E-4]:3.204593667378E-1)[&rate=5.221999127867356E-4]:8.078086234876E-1)[&rate=5.221999127867356E-4]:8.289291765209E-2)[&rate=5.221999127867356E-4]:5.905808596E-1,125[&rate=5.221999127867356E-4]:1.121254810165E0)[&rate=5.221999127867356E-4]:3.214493336625E-1)[&rate=5.221999127867356E-4]:1.683260552091E-1,(32[&rate=5.221999127867356E-4]:8.975146693577E-3,((34[&rate=5.221999127867356E-4]:1.443485822581E-2,((((((((62[&rate=5.221999127867356E-4]:4.206449591877E-1,((64[&rate=5.221999127867356E-4]:2.097458327369E-1,60[&rate=5.221999127867356E-4]:5.906090123023E-2)[&rate=5.221999127867356E-4]:9.6881698866E-2,65[&rate=5.221999127867356E-4]:1.559426000962E-1)[&rate=5.221999127867356E-4]:7.292153717374E-2)[&rate=5.221999127867356E-4]:2.042520891353E-1,(61[&rate=5.221999127867356E-4]:1.239021331704E-1,63[&rate=5.221999127867356E-4]:8.280624275936E-2)[&rate=5.221999127867356E-4]:5.009949151526E-1)[&rate=5.221999127867356E-4]:9.030350921896E-1,128[&rate=5.221999127867356E-4]:1.388206113115E0)[&rate=5.221999127867356E-4]:5.114762042829E-1,((((130[&rate=5.221999127867356E-4]:2.061479727398E-1,131[&rate=5.221999127867356E-4]:2.088876987671E-1)[&rate=5.221999127867356E-4]:2.587098418224E-1,(132[&rate=5.221999127867356E-4]:1.450469230431E-1,129[&rate=5.221999127867356E-4]:1.423071970157E-1)[&rate=5.221999127867356E-4]:3.225506175465E-1)[&rate=5.221999127867356E-4]:7.593711750411E-1,69[&rate=5.221999127867356E-4]:1.372174195083E0)[&rate=5.221999127867356E-4]:4.85842944283E-2,118[&rate=5.221999127867356E-4]:1.409799585402E0)[&rate=5.221999127867356E-4]:6.29608759394E-1)[&rate=5.221999127867356E-4]:2.126430369497E-3,((44[&rate=5.221999127867356E-4]:3.902299508758E-1,45[&rate=5.221999127867356E-4]:3.874977104387E-1)[&rate=5.221999127867356E-4]:2.80806555036E-1,((((41[&rate=5.221999127867356E-4]:2.579266583039E-1,(42[&rate=5.221999127867356E-4]:1.031504728426E-1,48[&rate=5.221999127867356E-4]:1.414018389629E-1)[&rate=5.221999127867356E-4]:1.602406663355E-1)[&rate=5.221999127867356E-4]:1.320926440542E-1,46[&rate=5.221999127867356E-4]:4.44664111101E-1)[&rate=5.221999127867356E-4]:7.291705024926E-2,43[&rate=5.221999127867356E-4]:5.175811613503E-1)[&rate=5.221999127867356E-4]:9.923259218516E-2,((51[&rate=5.221999127867356E-4]:4.393746438994E-1,47[&rate=5.221999127867356E-4]:4.666970482709E-1)[&rate=5.221999127867356E-4]:7.558355672754E-2,(49[&rate=5.221999127867356E-4]:3.660871245487E-1,50[&rate=5.221999127867356E-4]:3.660871245487E-1)[&rate=5.221999127867356E-4]:1.434065952039E-1)[&rate=5.221999127867356E-4]:7.453314853705E-2)[&rate=5.221999127867356E-4]:5.96872332506E-2)[&rate=5.221999127867356E-4]:4.601082700018E-1)[&rate=5.221999127867356E-4]:4.961023257309E-3,(127[&rate=5.221999127867356E-4]:2.932836701184E0,(121[&rate=5.221999127867356E-4]:2.143037450999E0,36[&rate=5.221999127867356E-4]:6.358539620411E-2)[&rate=5.221999127867356E-4]:3.48703359774E-1)[&rate=5.221999127867356E-4]:1.228923422507E-2)[&rate=5.221999127867356E-4]:1.554653170188E-3,35[&rate=5.221999127867356E-4]:3.795573009076E-1)[&rate=5.221999127867356E-4]:3.793326307088E-1,(38[&rate=5.221999127867356E-4]:8.174187951371E-1,((((16[&rate=5.221999127867356E-4]:2.484702217322E0,39[&rate=5.221999127867356E-4]:3.992092912051E-1)[&rate=5.221999127867356E-4]:4.511049184606E-2,147[&rate=5.221999127867356E-4]:5.016968322315E-1)[&rate=5.221999127867356E-4]:3.387116161145E-2,((((2[&rate=5.221999127867356E-4]:5.323179123514E-1,31[&rate=5.221999127867356E-4]:7.597151726255E-1)[&rate=5.221999127867356E-4]:2.050814239049E-1,((26[&rate=5.221999127867356E-4]:7.342274289875E-1,(7[&rate=5.221999127867356E-4]:2.987009886221E-1,8[&rate=5.221999127867356E-4]:2.987009886221E-1)[&rate=5.221999127867356E-4]:3.286771252969E-1)[&rate=5.221999127867356E-4]:1.368578911276E-1,(22[&rate=5.221999127867356E-4]:4.235231442408E-1,27[&rate=5.221999127867356E-4]:4.399615004052E-1)[&rate=5.221999127867356E-4]:4.366032717646E-1)[&rate=5.221999127867356E-4]:4.987565997684E-2)[&rate=5.221999127867356E-4]:1.596710910598E0,146[&rate=5.221999127867356E-4]:4.976030232598E-1)[&rate=5.221999127867356E-4]:3.673368030109E-2,(97[&rate=5.221999127867356E-4]:3.404485763808E-1,(101[&rate=5.221999127867356E-4]:1.090584205829E0,((((((116[&rate=5.221999127867356E-4]:6.555667343449E-1,(111[&rate=5.221999127867356E-4]:6.179576849436E-1,(106[&rate=5.221999127867356E-4]:4.623012994117E-1,139[&rate=5.221999127867356E-4]:6.540821213295E-1)[&rate=5.221999127867356E-4]:1.392180293675E-1)[&rate=5.221999127867356E-4]:1.143213781685E-1)[&rate=5.221999127867356E-4]:8.225233043449E-2,(148[&rate=5.221999127867356E-4]:2.744333324285E-1,143[&rate=5.221999127867356E-4]:2.716936064012E-1)[&rate=5.221999127867356E-4]:5.017418967346E-1)[&rate=5.221999127867356E-4]:2.15147887706E-1,(((13[&rate=5.221999127867356E-4]:5.390596851614E-1,19[&rate=5.221999127867356E-4]:5.774158495451E-1)[&rate=5.221999127867356E-4]:2.721020959258E-1,115[&rate=5.221999127867356E-4]:7.289700002654E-1)[&rate=5.221999127867356E-4]:4.253147205121E-2,(109[&rate=5.221999127867356E-4]:7.074220895969E-1,(107[&rate=5.221999127867356E-4]:6.0188722761E-1,(108[&rate=5.221999127867356E-4]:5.479923521143E-1,(114[&rate=5.221999127867356E-4]:2.997997305226E-1,104[&rate=5.221999127867356E-4]:3.600737031254E-1)[&rate=5.221999127867356E-4]:1.906583750162E-1)[&rate=5.221999127867356E-4]:5.11551494684E-2)[&rate=5.221999127867356E-4]:8.635677979511E-2)[&rate=5.221999127867356E-4]:1.435314375142E-1)[&rate=5.221999127867356E-4]:1.814654801688E-1)[&rate=5.221999127867356E-4]:2.409468816852E-1,((105[&rate=5.221999127867356E-4]:8.50243206732E-1,110[&rate=5.221999127867356E-4]:8.721610149511E-1)[&rate=5.221999127867356E-4]:1.015208644866E-1,(((17[&rate=5.221999127867356E-4]:4.162468545535E-1,14[&rate=5.221999127867356E-4]:3.778906901698E-1)[&rate=5.221999127867356E-4]:2.734150291529E-1,(30[&rate=5.221999127867356E-4]:3.385036212733E-1,4[&rate=5.221999127867356E-4]:1.659008815473E-1)[&rate=5.221999127867356E-4]:4.278705912003E-1)[&rate=5.221999127867356E-4]:1.762683962289E-1,((117[&rate=5.221999127867356E-4]:6.327135946234E-1,113[&rate=5.221999127867356E-4]:6.299738685958E-1)[&rate=5.221999127867356E-4]:1.989081138788E-2,(9[&rate=5.221999127867356E-4]:5.745020525183E-1,112[&rate=5.221999127867356E-4]:5.827212306004E-1)[&rate=5.221999127867356E-4]:6.714344938331E-2)[&rate=5.221999127867356E-4]:1.77709435568E-1)[&rate=5.221999127867356E-4]:1.515872159407E-1)[&rate=5.221999127867356E-4]:2.969442835001E-1)[&rate=5.221999127867356E-4]:1.83696660317E-1,((142[&rate=5.221999127867356E-4]:7.579311997063E-1,(144[&rate=5.221999127867356E-4]:6.848417074966E-1,(141[&rate=5.221999127867356E-4]:2.273492393083E-1,145[&rate=5.221999127867356E-4]:2.300889653359E-1)[&rate=5.221999127867356E-4]:4.602321942157E-1)[&rate=5.221999127867356E-4]:6.761004015471E-2)[&rate=5.221999127867356E-4]:8.085239755677E-1,(((((20[&rate=5.221999127867356E-4]:7.023081773349E-1,25[&rate=5.221999127867356E-4]:7.214862595266E-1)[&rate=5.221999127867356E-4]:6.543443714777E-2,23[&rate=5.221999127867356E-4]:7.759617925648E-1)[&rate=5.221999127867356E-4]:3.005851087393E-1,(140[&rate=5.221999127867356E-4]:6.586984527924E-1,11[&rate=5.221999127867356E-4]:6.778765349841E-1)[&rate=5.221999127867356E-4]:3.137388594707E-1)[&rate=5.221999127867356E-4]:2.224801382073E-1,102[&rate=5.221999127867356E-4]:1.483421080047E-1)[&rate=5.221999127867356E-4]:1.203613345407E-1,(((28[&rate=5.221999127867356E-4]:7.803100686152E-1,21[&rate=5.221999127867356E-4]:7.556525343688E-1)[&rate=5.221999127867356E-4]:7.770963975807E-2,1[&rate=5.221999127867356E-4]:7.171833851034E-2)[&rate=5.221999127867356E-4]:4.703227514527E-2,24[&rate=5.221999127867356E-4]:8.995725314638E-1)[&rate=5.221999127867356E-4]:5.307747466979E-1)[&rate=5.221999127867356E-4]:5.11763902628E-2)[&rate=5.221999127867356E-4]:6.594983976174E-2)[&rate=5.221999127867356E-4]:1.36953504057E-1,(((18[&rate=5.221999127867356E-4]:9.094484509771E-1,(10[&rate=5.221999127867356E-4]:6.263928005389E-1,15[&rate=5.221999127867356E-4]:6.647489649223E-1)[&rate=5.221999127867356E-4]:2.364803079725E-1)[&rate=5.221999127867356E-4]:2.622408645007E-2,6[&rate=5.221999127867356E-4]:8.726588387971E-1)[&rate=5.221999127867356E-4]:1.40367815483E-1,(3[&rate=5.221999127867356E-4]:8.938330634611E-1,((89[&rate=5.221999127867356E-4]:1.352904541851E-1,88[&rate=5.221999127867356E-4]:1.215918240481E-1)[&rate=5.221999127867356E-4]:1.077201434677E-1,((((90[&rate=5.221999127867356E-4]:2.875343007141E-2,91[&rate=5.221999127867356E-4]:2.875343007141E-2)[&rate=5.221999127867356E-4]:6.994890899901E-2,92[&rate=5.221999127867356E-4]:9.870233907042E-2)[&rate=5.221999127867356E-4]:9.114822004161E-3,87[&rate=5.221999127867356E-4]:9.411853093757E-2)[&rate=5.221999127867356E-4]:1.12981490729E-1,(((84[&rate=5.221999127867356E-4]:7.548852293938E-2,85[&rate=5.221999127867356E-4]:7.548852293938E-2)[&rate=5.221999127867356E-4]:1.357085987455E-2,83[&rate=5.221999127867356E-4]:8.905938281393E-2)[&rate=5.221999127867356E-4]:4.302796123407E-5,(86[&rate=5.221999127867356E-4]:2.948827133033E-2,93[&rate=5.221999127867356E-4]:4.318690146734E-2)[&rate=5.221999127867356E-4]:5.961413944484E-2)[&rate=5.221999127867356E-4]:1.179976108915E-1)[&rate=5.221999127867356E-4]:2.221194584917E-2)[&rate=5.221999127867356E-4]:1.204247123342E0)[&rate=5.221999127867356E-4]:6.713879629857E-2)[&rate=5.221999127867356E-4]:5.590715908399E-1)[&rate=5.221999127867356E-4]:5.732804812568E-1)[&rate=5.221999127867356E-4]:2.94066780912E-1)[&rate=5.221999127867356E-4]:2.631296579031E-3)[&rate=5.221999127867356E-4]:6.407282033659E-2)[&rate=5.221999127867356E-4]:1.044429024247E-1,((98[&rate=5.221999127867356E-4]:6.571563169584E-1,(99[&rate=5.221999127867356E-4]:5.966422003519E-1,(96[&rate=5.221999127867356E-4]:4.803674554047E-1,40[&rate=5.221999127867356E-4]:3.65613357044E-1)[&rate=5.221999127867356E-4]:8.075561926432E-2)[&rate=5.221999127867356E-4]:8.237204010378E-2)[&rate=5.221999127867356E-4]:4.036706234604E-2,((100[&rate=5.221999127867356E-4]:1.778192820493E-1,94[&rate=5.221999127867356E-4]:1.778192820493E-1)[&rate=5.221999127867356E-4]:2.552276750773E-1,95[&rate=5.221999127867356E-4]:5.177464106787E-1)[&rate=5.221999127867356E-4]:1.907059303745E-1)[&rate=5.221999127867356E-4]:1.35257683291E-2)[&rate=5.221999127867356E-4]:3.030909589789E-1)[&rate=5.221999127867356E-4]:5.438365829948E-1)[&rate=5.221999127867356E-4]:1.185586252395E-1)[&rate=5.221999127867356E-4]:1.256786961024E-2,((66[&rate=5.221999127867356E-4]:6.891333447819E-1,(67[&rate=5.221999127867356E-4]:3.904822426628E-1,((123[&rate=5.221999127867356E-4]:9.970171271722E-2,124[&rate=5.221999127867356E-4]:9.696947228009E-2)[&rate=5.221999127867356E-4]:2.083638338023E-1,122[&rate=5.221999127867356E-4]:3.080655465195E-1)[&rate=5.221999127867356E-4]:5.83689246484E-1)[&rate=5.221999127867356E-4]:2.986511021191E-1)[&rate=5.221999127867356E-4]:1.156431052388E-2,((126[&rate=5.221999127867356E-4]:9.29096545298E-1,119[&rate=5.221999127867356E-4]:1.714799067942E0)[&rate=5.221999127867356E-4]:6.02383848242E-3,(120[&rate=5.221999127867356E-4]:7.58347092638E-1,(135[&rate=5.221999127867356E-4]:2.923562901111E-1,(138[&rate=5.221999127867356E-4]:1.897708348647E-1,136[&rate=5.221999127867356E-4]:5.826398554946E-2)[&rate=5.221999127867356E-4]:3.025854552465E-1)[&rate=5.221999127867356E-4]:2.139360080064E-1)[&rate=5.221999127867356E-4]:8.665854028273E-1)[&rate=5.221999127867356E-4]:1.01275146121E0)[&rate=5.221999127867356E-4]:1.893187711604E-1)[&rate=5.221999127867356E-4]:3.890227076617E-3)[&rate=5.221999127867356E-4]:2.736241055144E-3)[&rate=5.221999127867356E-4]:2.039425695615E-2,33[&rate=5.221999127867356E-4]:3.758509675959E-2);
tree STATE_58230000 [&joint=-21018.567698733106,lnP=-21018.567698733106] = [&R] ((33[&rate=4.939556411188513E-4]:8.35545868872E-2,32[&rate=4.939556411188513E-4]:7.807513483248E-2)[&rate=4.939556411188513E-4]:1.322291424484E-2,(34[&rate=4.939556411188513E-4]:2.782615463336E-3,((((((45[&rate=4.939556411188513E-4]:8.061217787155E-1,(((47[&rate=4.939556411188513E-4]:4.846973901624E-1,44[&rate=4.939556411188513E-4]:4.792329092881E-1)[&rate=4.939556411188513E-4]:2.4892507232E-1,51[&rate=4.939556411188513E-4]:7.063000581109E-1)[&rate=4.939556411188513E-4]:2.467766546387E-2,((49[&rate=4.939556411188513E-4]:5.98113382391E-1,50[&rate=4.939556411188513E-4]:5.98113382391E-1)[&rate=4.939556411188513E-4]:1.206497671817E-1,(43[&rate=4.939556411188513E-4]:5.696217048009E-1,(((42[&rate=4.939556411188513E-4]:3.24744083491E-1,41[&rate=4.939556411188513E-4]:3.192796026167E-1)[&rate=4.939556411188513E-4]:2.027406365659E-3,48[&rate=4.939556411188513E-4]:3.650228559769E-1)[&rate=4.939556411188513E-4]:1.512767555426E-1,46[&rate=4.939556411188513E-4]:5.27228573268E-1)[&rate=4.939556411188513E-4]:4.239313153291E-2)[&rate=4.939556411188513E-4]:1.819283300176E-1)[&rate=4.939556411188513E-4]:6.750093127801E-3)[&rate=4.939556411188513E-4]:5.601837208067E-2)[&rate=4.939556411188513E-4]:1.168094334518E-1,((((132[&rate=4.939556411188513E-4]:9.800702151826E-2,129[&rate=4.939556411188513E-4]:9.52672954909E-2)[&rate=4.939556411188513E-4]:3.154407613014E-1,(131[&rate=4.939556411188513E-4]:2.798461331028E-1,130[&rate=4.939556411188513E-4]:2.771064070755E-1)[&rate=4.939556411188513E-4]:1.336016497168E-1)[&rate=4.939556411188513E-4]:1.132028875558E-1,(118[&rate=4.939556411188513E-4]:4.765505858554E-1,69[&rate=4.939556411188513E-4]:4.87509489965E-1)[&rate=4.939556411188513E-4]:1.843466598626E-1)[&rate=4.939556411188513E-4]:1.080637468799E0,(((((60[&rate=4.939556411188513E-4]:1.466336665876E-1,62[&rate=4.939556411188513E-4]:3.384144885054E-1)[&rate=4.939556411188513E-4]:1.540131160436E-2,64[&rate=4.939556411188513E-4]:3.127199096987E-1)[&rate=4.939556411188513E-4]:5.323044751941E-2,65[&rate=4.939556411188513E-4]:2.152654257114E-1)[&rate=4.939556411188513E-4]:7.776510166922E-2,(61[&rate=4.939556411188513E-4]:5.410470211574E-2,63[&rate=4.939556411188513E-4]:1.30088117047E-2)[&rate=4.939556411188513E-4]:4.307066471826E-1)[&rate=4.939556411188513E-4]:5.246898910366E-1,128[&rate=4.939556411188513E-4]:8.697752129377E-1)[&rate=4.939556411188513E-4]:7.32033474182E-1)[&rate=4.939556411188513E-4]:9.451873733903E-2)[&rate=4.939556411188513E-4]:9.288486321604E-2,((127[&rate=4.939556411188513E-4]:2.696284553267E0,(35[&rate=4.939556411188513E-4]:1.151665018874E-1,121[&rate=4.939556411188513E-4]:2.241193899148E0)[&rate=4.939556411188513E-4]:1.399476370888E-2)[&rate=4.939556411188513E-4]:2.673773128251E-2,36[&rate=4.939556411188513E-4]:2.024743393445E-1)[&rate=4.939556411188513E-4]:1.045461675082E-1)[&rate=4.939556411188513E-4]:1.904227198221E-1,(38[&rate=4.939556411188513E-4]:9.516061890237E-1,(97[&rate=4.939556411188513E-4]:7.317378412218E-1,(((96[&rate=4.939556411188513E-4]:4.680168216809E-1,99[&rate=4.939556411188513E-4]:5.035359473638E-1)[&rate=4.939556411188513E-4]:2.99332531714E-1,((95[&rate=4.939556411188513E-4]:6.51761155862E-1,(94[&rate=4.939556411188513E-4]:1.465399219669E-1,100[&rate=4.939556411188513E-4]:1.465399219669E-1)[&rate=4.939556411188513E-4]:4.205217803431E-1)[&rate=4.939556411188513E-4]:1.281079977321E-1,98[&rate=4.939556411188513E-4]:7.689401918453E-1)[&rate=4.939556411188513E-4]:1.207036373525E-2)[&rate=4.939556411188513E-4]:1.079903978441E-1,((16[&rate=4.939556411188513E-4]:2.752386885816E0,39[&rate=4.939556411188513E-4]:6.668939596991E-1)[&rate=4.939556411188513E-4]:7.004263490603E-2,((((((26[&rate=4.939556411188513E-4]:7.295058435997E-1,(7[&rate=4.939556411188513E-4]:3.060420707452E-1,8[&rate=4.939556411188513E-4]:3.060420707452E-1)[&rate=4.939556411188513E-4]:3.16614457786E-1)[&rate=4.939556411188513E-4]:4.555261028123E-2,31[&rate=4.939556411188513E-4]:8.188940703193E-1)[&rate=4.939556411188513E-4]:8.91388582321E-2,(22[&rate=4.939556411188513E-4]:3.638067123251E-1,27[&rate=4.939556411188513E-4]:3.802450684894E-1)[&rate=4.939556411188513E-4]:4.894316956783E-1)[&rate=4.939556411188513E-4]:6.101530604776E-1,2[&rate=4.939556411188513E-4]:1.290788728755E0)[&rate=4.939556411188513E-4]:1.226896156603E0,((101[&rate=4.939556411188513E-4]:1.131080544038E0,((((((83[&rate=4.939556411188513E-4]:1.696845572401E-1,((84[&rate=4.939556411188513E-4]:5.098538184523E-2,93[&rate=4.939556411188513E-4]:6.468401198225E-2)[&rate=4.939556411188513E-4]:8.276518926811E-2,(86[&rate=4.939556411188513E-4]:9.354252267924E-2,85[&rate=4.939556411188513E-4]:9.354252267924E-2)[&rate=4.939556411188513E-4]:4.02080484341E-2)[&rate=4.939556411188513E-4]:3.593398612677E-2)[&rate=4.939556411188513E-4]:1.496107185432E-1,((90[&rate=4.939556411188513E-4]:1.027000155628E-1,91[&rate=4.939556411188513E-4]:1.027000155628E-1)[&rate=4.939556411188513E-4]:5.180924131477E-2,92[&rate=4.939556411188513E-4]:1.545092568776E-1)[&rate=4.939556411188513E-4]:1.784846490428E-1)[&rate=4.939556411188513E-4]:3.569969091112E-2,87[&rate=4.939556411188513E-4]:3.549949666944E-1)[&rate=4.939556411188513E-4]:5.861266311254E-1,(89[&rate=4.939556411188513E-4]:2.709488049529E-1,88[&rate=4.939556411188513E-4]:2.572501748159E-1)[&rate=4.939556411188513E-4]:6.83871423004E-1)[&rate=4.939556411188513E-4]:4.21577822687E-1,(3[&rate=4.939556411188513E-4]:5.957561180435E-1,((6[&rate=4.939556411188513E-4]:4.563352290395E-1,18[&rate=4.939556411188513E-4]:5.193489276696E-1)[&rate=4.939556411188513E-4]:1.167158943016E-2,(10[&rate=4.939556411188513E-4]:2.753207277087E-1,15[&rate=4.939556411188513E-4]:3.136768920921E-1)[&rate=4.939556411188513E-4]:2.091244469254E-1)[&rate=4.939556411188513E-4]:1.798040940943E-1)[&rate=4.939556411188513E-4]:2.272172750662E-1)[&rate=4.939556411188513E-4]:6.992400930942E-1,((142[&rate=4.939556411188513E-4]:4.445357429748E-1,((141[&rate=4.939556411188513E-4]:9.027493568648E-2,145[&rate=4.939556411188513E-4]:9.301466171407E-2)[&rate=4.939556411188513E-4]:1.911436915029E-1,144[&rate=4.939556411188513E-4]:2.78678901162E-1)[&rate=4.939556411188513E-4]:1.603773897579E-1)[&rate=4.939556411188513E-4]:1.1310698011E0,((((((19[&rate=4.939556411188513E-4]:5.877549001174E-1,13[&rate=4.939556411188513E-4]:5.493987357337E-1)[&rate=4.939556411188513E-4]:9.562892134946E-2,115[&rate=4.939556411188513E-4]:5.628358762613E-1)[&rate=4.939556411188513E-4]:1.865780734459E-1,(((106[&rate=4.939556411188513E-4]:4.746983555684E-3,111[&rate=4.939556411188513E-4]:2.118533972006E-2)[&rate=4.939556411188513E-4]:8.660094279094E-2,139[&rate=4.939556411188513E-4]:2.831287482644E-1)[&rate=4.939556411188513E-4]:4.789100441522E-1,(148[&rate=4.939556411188513E-4]:3.580176323537E-1,143[&rate=4.939556411188513E-4]:3.552779063264E-1)[&rate=4.939556411188513E-4]:1.90322529926E-1)[&rate=4.939556411188513E-4]:2.394299518111E-1)[&rate=4.939556411188513E-4]:1.853998627524E-1,(((114[&rate=4.939556411188513E-4]:3.44179144272E-1,104[&rate=4.939556411188513E-4]:4.044531168748E-1)[&rate=4.939556411188513E-4]:2.400706959189E-1,116[&rate=4.939556411188513E-4]:5.842498401909E-1)[&rate=4.939556411188513E-4]:8.173248040334E-2,(109[&rate=4.939556411188513E-4]:5.88381718141E-1,(107[&rate=4.939556411188513E-4]:3.168540322841E-1,108[&rate=4.939556411188513E-4]:3.141143062567E-1)[&rate=4.939556411188513E-4]:2.523496036651E-1)[&rate=4.939556411188513E-4]:1.570526572478E-1)[&rate=4.939556411188513E-4]:2.688314918653E-1)[&rate=4.939556411188513E-4]:1.935101396358E-1,((110[&rate=4.939556411188513E-4]:6.926787671472E-1,105[&rate=4.939556411188513E-4]:6.707609589281E-1)[&rate=4.939556411188513E-4]:1.512323642946E-1,((17[&rate=4.939556411188513E-4]:3.687788168381E-1,14[&rate=4.939556411188513E-4]:3.304226524544E-1)[&rate=4.939556411188513E-4]:3.255066773296E-1,((117[&rate=4.939556411188513E-4]:4.681244712787E-1,(9[&rate=4.939556411188513E-4]:4.288223364529E-1,(30[&rate=4.939556411188513E-4]:4.437042297545E-1,4[&rate=4.939556411188513E-4]:2.711014900285E-1)[&rate=4.939556411188513E-4]:1.084057779313E-1)[&rate=4.939556411188513E-4]:2.834323071622E-2)[&rate=4.939556411188513E-4]:9.224347505014E-2,(112[&rate=4.939556411188513E-4]:5.561654886003E-1,113[&rate=4.939556411188513E-4]:5.561654886003E-1)[&rate=4.939556411188513E-4]:1.462731701013E-3)[&rate=4.939556411188513E-4]:9.830110948276E-2)[&rate=4.939556411188513E-4]:1.934612537125E-1)[&rate=4.939556411188513E-4]:3.611251494207E-1)[&rate=4.939556411188513E-4]:4.59150354054E-2,(((140[&rate=4.939556411188513E-4]:5.483779288959E-1,11[&rate=4.939556411188513E-4]:5.675560110876E-1)[&rate=4.939556411188513E-4]:3.478634522526E-1,((25[&rate=4.939556411188513E-4]:3.847273501367E-1,20[&rate=4.939556411188513E-4]:3.65549267945E-1)[&rate=4.939556411188513E-4]:1.581418984024E-1,23[&rate=4.939556411188513E-4]:5.319103444295E-1)[&rate=4.939556411188513E-4]:4.6844062576E-1)[&rate=4.939556411188513E-4]:2.461705290052E-1,(102[&rate=4.939556411188513E-4]:8.158332194596E-2,(24[&rate=4.939556411188513E-4]:1.062375985039E0,(21[&rate=4.939556411188513E-4]:8.837830478904E-1,(28[&rate=4.939556411188513E-4]:8.884941973986E-1,1[&rate=4.939556411188513E-4]:1.021928275356E-1)[&rate=4.939556411188513E-4]:1.994638473827E-2)[&rate=4.939556411188513E-4]:1.594148549572E-1)[&rate=4.939556411188513E-4]:1.80851172523E-1)[&rate=4.939556411188513E-4]:1.425324574197E-2)[&rate=4.939556411188513E-4]:8.662159789517E-2)[&rate=4.939556411188513E-4]:1.465720360262E-1)[&rate=4.939556411188513E-4]:1.959230106219E-1)[&rate=4.939556411188513E-4]:6.116067838613E-1)[&rate=4.939556411188513E-4]:3.372402160763E-1,146[&rate=4.939556411188513E-4]:6.15375180355E-1)[&rate=4.939556411188513E-4]:6.580248140809E-2)[&rate=4.939556411188513E-4]:1.451884660858E-1,(40[&rate=4.939556411188513E-4]:6.899860054424E-1,147[&rate=4.939556411188513E-4]:7.473630546228E-1)[&rate=4.939556411188513E-4]:1.616154317156E-2)[&rate=4.939556411188513E-4]:3.078904599114E-2)[&rate=4.939556411188513E-4]:2.364905827318E-2)[&rate=4.939556411188513E-4]:4.219043970962E-2)[&rate=4.939556411188513E-4]:2.171361073648E-1)[&rate=4.939556411188513E-4]:1.016271417009E-1)[&rate=4.939556411188513E-4]:3.486124865501E-1,(((120[&rate=4.939556411188513E-4]:2.028624189927E0,66[&rate=4.939556411188513E-4]:9.163788855721E-2)[&rate=4.939556411188513E-4]:2.519145736969E-3,(((135[&rate=4.939556411188513E-4]:3.739013791539E-1,(138[&rate=4.939556411188513E-4]:4.606542926829E-1,136[&rate=4.939556411188513E-4]:3.291474433677E-1)[&rate=4.939556411188513E-4]:1.132470864711E-1)[&rate=4.939556411188513E-4]:1.21487818535E0,119[&rate=4.939556411188513E-4]:1.936724769983E0)[&rate=4.939556411188513E-4]:1.398132510868E-1,126[&rate=4.939556411188513E-4]:1.290835498426E0)[&rate=4.939556411188513E-4]:5.049572555291E-2)[&rate=4.939556411188513E-4]:2.907864213591E-1,(67[&rate=4.939556411188513E-4]:2.869849108534E-1,((124[&rate=4.939556411188513E-4]:4.461221776717E-2,123[&rate=4.939556411188513E-4]:4.73444582043E-2)[&rate=4.939556411188513E-4]:1.412183923028E-1,122[&rate=4.939556411188513E-4]:1.885628505071E-1)[&rate=4.939556411188513E-4]:5.99694610687E-1)[&rate=4.939556411188513E-4]:9.795854479989E-2)[&rate=4.939556411188513E-4]:4.14536915106E-1)[&rate=4.939556411188513E-4]:2.346459140056E-2,(((59[&rate=4.939556411188513E-4]:4.120425966066E-1,((55[&rate=4.939556411188513E-4]:3.231008744147E-1,56[&rate=4.939556411188513E-4]:3.231008744147E-1)[&rate=4.939556411188513E-4]:2.448567707287E-2,(((57[&rate=4.939556411188513E-4]:2.273637456646E-1,54[&rate=4.939556411188513E-4]:1.863801391072E-1)[&rate=4.939556411188513E-4]:5.974505524381E-3,37[&rate=4.939556411188513E-4]:2.68857376872E-1)[&rate=4.939556411188513E-4]:4.751532244374E-2,58[&rate=4.939556411188513E-4]:2.972470162557E-1)[&rate=4.939556411188513E-4]:7.766193960361E-2)[&rate=4.939556411188513E-4]:5.625932380744E-2)[&rate=4.939556411188513E-4]:1.914115462153E-1,68[&rate=4.939556411188513E-4]:5.54273814953E-1)[&rate=4.939556411188513E-4]:4.31999182681E-1,((53[&rate=4.939556411188513E-4]:1.042337502002E0,(((75[&rate=4.939556411188513E-4]:4.640885087961E-1,(76[&rate=4.939556411188513E-4]:3.610880004686E-1,(74[&rate=4.939556411188513E-4]:3.341840541392E-1,70[&rate=4.939556411188513E-4]:2.958278897558E-1)[&rate=4.939556411188513E-4]:2.69039463294E-2)[&rate=4.939556411188513E-4]:1.030005083275E-1)[&rate=4.939556411188513E-4]:3.835921237694E-1,((((82[&rate=4.939556411188513E-4]:3.023505483239E-1,(72[&rate=4.939556411188513E-4]:1.397796319192E-2,78[&rate=4.939556411188513E-4]:3.589577141123E-2)[&rate=4.939556411188513E-4]:2.582355988306E-1)[&rate=4.939556411188513E-4]:3.763049609938E-2,(71[&rate=4.939556411188513E-4]:1.496932353743E-1,79[&rate=4.939556411188513E-4]:1.770904956483E-1)[&rate=4.939556411188513E-4]:1.546713706929E-1)[&rate=4.939556411188513E-4]:1.323247713934E-1,(73[&rate=4.939556411188513E-4]:4.459777758886E-1,(81[&rate=4.939556411188513E-4]:1.411859359758E-1,80[&rate=4.939556411188513E-4]:1.411859359758E-1)[&rate=4.939556411188513E-4]:2.554767714197E-1)[&rate=4.939556411188513E-4]:5.92047522568E-2)[&rate=4.939556411188513E-4]:3.116114736777E-2,77[&rate=4.939556411188513E-4]:5.308642234585E-1)[&rate=4.939556411188513E-4]:3.113369570522E-1)[&rate=4.939556411188513E-4]:8.372287582615E-1,(52[&rate=4.939556411188513E-4]:5.334368264093E-1,((103[&rate=4.939556411188513E-4]:7.8783673071E-1,(29[&rate=4.939556411188513E-4]:8.372606838077E-1,(5[&rate=4.939556411188513E-4]:6.806768969794E-2,12[&rate=4.939556411188513E-4]:1.064238540814E-1)[&rate=4.939556411188513E-4]:6.239875146578E-1)[&rate=4.939556411188513E-4]:1.834527592311E-1)[&rate=4.939556411188513E-4]:1.231821679587E0,(134[&rate=4.939556411188513E-4]:5.646618377551E-1,(137[&rate=4.939556411188513E-4]:5.879922271431E-1,133[&rate=4.939556411188513E-4]:5.46896336732E-1)[&rate=4.939556411188513E-4]:4.790248732418E-2)[&rate=4.939556411188513E-4]:5.344486273365E-1)[&rate=4.939556411188513E-4]:1.780721506734E-1)[&rate=4.939556411188513E-4]:4.132062271169E-1)[&rate=4.939556411188513E-4]:1.038911697875E-1)[&rate=4.939556411188513E-4]:8.65857966349E-2,125[&rate=4.939556411188513E-4]:9.18540784976E-1)[&rate=4.939556411188513E-4]:2.343988793247E-1)[&rate=4.939556411188513E-4]:3.843926022982E-1)[&rate=4.939556411188513E-4]:4.285135193358E-2)[&rate=4.939556411188513E-4]:1.104332418331E-1);
tree STATE_58320000 [&joint=-20961.675290860163,lnP=-20961.675290860163] = [&R] (33[&rate=6.310102146336666E-4]:1.676954054226E-1,(32[&rate=6.310102146336666E-4]:2.652114168448E-2,((((66[&rate=6.310102146336666E-4]:2.742899466797E-1,(126[&rate=6.310102146336666E-4]:1.30749865808E0,(((135[&rate=6.310102146336666E-4]:5.409147172919E-1,(138[&rate=6.310102146336666E-4]:2.100946923319E-1,136[&rate=6.310102146336666E-4]:7.858784301674E-2)[&rate=6.310102146336666E-4]:5.308200249601E-1)[&rate=6.310102146336666E-4]:2.214559611385E-1,120[&rate=6.310102146336666E-4]:1.014425472951E0)[&rate=6.310102146336666E-4]:6.154782374657E-1,119[&rate=6.310102146336666E-4]:1.725794121376E0)[&rate=6.310102146336666E-4]:3.674070593481E-1)[&rate=6.310102146336666E-4]:2.139654782848E-1)[&rate=6.310102146336666E-4]:1.420624968782E-1,(67[&rate=6.310102146336666E-4]:2.087311301879E-1,((123[&rate=6.310102146336666E-4]:1.899809173475E-1,124[&rate=6.310102146336666E-4]:1.872486769104E-1)[&rate=6.310102146336666E-4]:3.034495175051E-2,122[&rate=6.310102146336666E-4]:2.20325869098E-1)[&rate=6.310102146336666E-4]:4.896778114305E-1)[&rate=6.310102146336666E-4]:2.0762131337E-1)[&rate=6.310102146336666E-4]:3.172080186948E-1,((((((56[&rate=6.310102146336666E-4]:2.104604944467E-1,55[&rate=6.310102146336666E-4]:2.104604944467E-1)[&rate=6.310102146336666E-4]:2.399416536458E-2,((37[&rate=6.310102146336666E-4]:2.314676433705E-1,(58[&rate=6.310102146336666E-4]:1.211995661448E-1,57[&rate=6.310102146336666E-4]:1.048061235218E-1)[&rate=6.310102146336666E-4]:9.114239416564E-2)[&rate=6.310102146336666E-4]:1.673625952863E-2,54[&rate=6.310102146336666E-4]:1.717011706587E-1)[&rate=6.310102146336666E-4]:3.269884434396E-2)[&rate=6.310102146336666E-4]:1.22252597259E-1,59[&rate=6.310102146336666E-4]:3.649039783819E-1)[&rate=6.310102146336666E-4]:1.787182504748E-1,68[&rate=6.310102146336666E-4]:4.944419009878E-1)[&rate=6.310102146336666E-4]:2.176313148715E-1,(((((103[&rate=6.310102146336666E-4]:3.690107833477E-1,(29[&rate=6.310102146336666E-4]:2.870947737054E-1,(5[&rate=6.310102146336666E-4]:9.588254182352E-2,12[&rate=6.310102146336666E-4]:1.34238706207E-1)[&rate=6.310102146336666E-4]:4.600675242986E-2)[&rate=6.310102146336666E-4]:3.147927219711E-1)[&rate=6.310102146336666E-4]:1.826799435616E0,52[&rate=6.310102146336666E-4]:5.315164844027E-1)[&rate=6.310102146336666E-4]:1.24733216638E-1,(((((74[&rate=6.310102146336666E-4]:2.97112813869E-1,70[&rate=6.310102146336666E-4]:2.587566494856E-1)[&rate=6.310102146336666E-4]:1.305612336412E-1,76[&rate=6.310102146336666E-4]:4.276740475103E-1)[&rate=6.310102146336666E-4]:8.821372898695E-2,75[&rate=6.310102146336666E-4]:5.158877764972E-1)[&rate=6.310102146336666E-4]:1.336875371183E-1,(((79[&rate=6.310102146336666E-4]:5.902195709642E-2,71[&rate=6.310102146336666E-4]:3.162469682239E-2)[&rate=6.310102146336666E-4]:2.279438929454E-1,(82[&rate=6.310102146336666E-4]:2.178462794323E-1,(72[&rate=6.310102146336666E-4]:1.524967284239E-1,78[&rate=6.310102146336666E-4]:1.744145366433E-1)[&rate=6.310102146336666E-4]:3.521256470694E-2)[&rate=6.310102146336666E-4]:7.733874869163E-2)[&rate=6.310102146336666E-4]:1.523136748239E-1,((77[&rate=6.310102146336666E-4]:3.639445601076E-1,73[&rate=6.310102146336666E-4]:3.694240121623E-1)[&rate=6.310102146336666E-4]:3.24880128407E-3,(81[&rate=6.310102146336666E-4]:1.524386251683E-2,80[&rate=6.310102146336666E-4]:1.524386251683E-2)[&rate=6.310102146336666E-4]:3.081138824364E-1)[&rate=6.310102146336666E-4]:1.077026018301E-1)[&rate=6.310102146336666E-4]:1.69199898339E-1)[&rate=6.310102146336666E-4]:5.093106698118E-1,(134[&rate=6.310102146336666E-4]:3.459687065534E-1,(133[&rate=6.310102146336666E-4]:3.303171630943E-1,137[&rate=6.310102146336666E-4]:3.714130535054E-1)[&rate=6.310102146336666E-4]:4.578852976018E-2)[&rate=6.310102146336666E-4]:8.183967289289E-1)[&rate=6.310102146336666E-4]:2.356300549141E-1)[&rate=6.310102146336666E-4]:1.419299503889E-1,53[&rate=6.310102146336666E-4]:7.899829301181E-1)[&rate=6.310102146336666E-4]:1.872824828079E-1,125[&rate=6.310102146336666E-4]:7.668828992648E-1)[&rate=6.310102146336666E-4]:1.118569832612E-1)[&rate=6.310102146336666E-4]:4.657496914423E-1,((36[&rate=6.310102146336666E-4]:1.68831630533E-1,((((45[&rate=6.310102146336666E-4]:6.045040138097E-1,(((47[&rate=6.310102146336666E-4]:4.536419138595E-1,(49[&rate=6.310102146336666E-4]:3.53990446659E-1,50[&rate=6.310102146336666E-4]:3.53990446659E-1)[&rate=6.310102146336666E-4]:6.686458195475E-2)[&rate=6.310102146336666E-4]:2.049161754564E-2,((43[&rate=6.310102146336666E-4]:3.814678203565E-1,46[&rate=6.310102146336666E-4]:3.814678203565E-1)[&rate=6.310102146336666E-4]:3.242751007787E-2,((42[&rate=6.310102146336666E-4]:2.318542615238E-1,41[&rate=6.310102146336666E-4]:2.263897806495E-1)[&rate=6.310102146336666E-4]:7.185924506125E-3,48[&rate=6.310102146336666E-4]:2.772915521501E-1)[&rate=6.310102146336666E-4]:1.256748165357E-1)[&rate=6.310102146336666E-4]:6.023820097076E-2)[&rate=6.310102146336666E-4]:9.059077508992E-2,(51[&rate=6.310102146336666E-4]:2.273872709178E-1,44[&rate=6.310102146336666E-4]:2.492451944151E-1)[&rate=6.310102146336666E-4]:3.100146312057E-1)[&rate=6.310102146336666E-4]:4.797642862603E-2)[&rate=6.310102146336666E-4]:1.230293375961E-1,(((118[&rate=6.310102146336666E-4]:6.433259874736E-1,(69[&rate=6.310102146336666E-4]:6.510978464577E-1,(131[&rate=6.310102146336666E-4]:3.509404478598E-1,((132[&rate=6.310102146336666E-4]:1.601139270252E-1,129[&rate=6.310102146336666E-4]:1.573742009978E-1)[&rate=6.310102146336666E-4]:1.115948930993E-1,130[&rate=6.310102146336666E-4]:2.689690940972E-1)[&rate=6.310102146336666E-4]:7.92316277353E-2)[&rate=6.310102146336666E-4]:1.549519191457E-1)[&rate=6.310102146336666E-4]:3.187045125539E-3)[&rate=6.310102146336666E-4]:8.18999575943E-1,128[&rate=6.310102146336666E-4]:1.322599536019E0)[&rate=6.310102146336666E-4]:6.93961636791E-2,((62[&rate=6.310102146336666E-4]:2.9800510945E-1,(65[&rate=6.310102146336666E-4]:1.057492542477E-1,(64[&rate=6.310102146336666E-4]:1.792937993137E-1,60[&rate=6.310102146336666E-4]:2.860886780704E-2)[&rate=6.310102146336666E-4]:7.714038644063E-2)[&rate=6.310102146336666E-4]:4.750332845891E-4)[&rate=6.310102146336666E-4]:9.451862455247E-2,(61[&rate=6.310102146336666E-4]:1.003603748836E-1,63[&rate=6.310102146336666E-4]:5.92644844726E-2)[&rate=6.310102146336666E-4]:2.921633591188E-1)[&rate=6.310102146336666E-4]:1.139197993093E0)[&rate=6.310102146336666E-4]:1.089338639987E-1)[&rate=6.310102146336666E-4]:5.341253290386E-2,(127[&rate=6.310102146336666E-4]:2.581624455777E0,35[&rate=6.310102146336666E-4]:1.450116810561E-2)[&rate=6.310102146336666E-4]:1.107380520764E-2)[&rate=6.310102146336666E-4]:7.543695736821E-2,121[&rate=6.310102146336666E-4]:2.227039327942E0)[&rate=6.310102146336666E-4]:2.124435738578E-2)[&rate=6.310102146336666E-4]:3.357164431094E-1,(38[&rate=6.310102146336666E-4]:8.346933457982E-1,((((100[&rate=6.310102146336666E-4]:2.110489383327E-1,94[&rate=6.310102146336666E-4]:2.110489383327E-1)[&rate=6.310102146336666E-4]:1.518803509509E-1,95[&rate=6.310102146336666E-4]:4.476287428356E-1)[&rate=6.310102146336666E-4]:2.342545144985E-1,((99[&rate=6.310102146336666E-4]:5.130125364057E-1,96[&rate=6.310102146336666E-4]:4.774934107229E-1)[&rate=6.310102146336666E-4]:1.65423548543E-1,98[&rate=6.310102146336666E-4]:6.565781614515E-1)[&rate=6.310102146336666E-4]:1.43761341339E-2)[&rate=6.310102146336666E-4]:2.735590484622E-1,(((101[&rate=6.310102146336666E-4]:9.386350035496E-1,((((((115[&rate=6.310102146336666E-4]:5.359740198028E-1,((19[&rate=6.310102146336666E-4]:5.255712021741E-1,13[&rate=6.310102146336666E-4]:4.872150377904E-1)[&rate=6.310102146336666E-4]:1.249589101286E-1,((((114[&rate=6.310102146336666E-4]:4.329071690657E-3,104[&rate=6.310102146336666E-4]:6.460304429343E-2)[&rate=6.310102146336666E-4]:3.701196237344E-1,108[&rate=6.310102146336666E-4]:4.319829420004E-1)[&rate=6.310102146336666E-4]:4.914367345332E-2,109[&rate=6.310102146336666E-4]:5.030444236728E-1)[&rate=6.310102146336666E-4]:1.137283451074E-2,107[&rate=6.310102146336666E-4]:4.952391759919E-1)[&rate=6.310102146336666E-4]:9.50169637081E-2)[&rate=6.310102146336666E-4]:5.991852705607E-3)[&rate=6.310102146336666E-4]:2.792741222255E-1,((148[&rate=6.310102146336666E-4]:1.224089470685E-1,143[&rate=6.310102146336666E-4]:1.196692210412E-1)[&rate=6.310102146336666E-4]:5.304016367555E-1,(((111[&rate=6.310102146336666E-4]:4.404452645455E-2,106[&rate=6.310102146336666E-4]:2.760617029018E-2)[&rate=6.310102146336666E-4]:2.419226467163E-1,139[&rate=6.310102146336666E-4]:4.613096389242E-1)[&rate=6.310102146336666E-4]:3.923300144372E-1,116[&rate=6.310102146336666E-4]:6.015848588409E-1)[&rate=6.310102146336666E-4]:1.286956059948E-2)[&rate=6.310102146336666E-4]:2.007937225879E-1)[&rate=6.310102146336666E-4]:1.257325073217E-1,((17[&rate=6.310102146336666E-4]:5.016505698624E-1,14[&rate=6.310102146336666E-4]:4.632944054787E-1)[&rate=6.310102146336666E-4]:4.824475828963E-1,((9[&rate=6.310102146336666E-4]:6.183199016587E-1,((30[&rate=6.310102146336666E-4]:2.541417889869E-1,4[&rate=6.310102146336666E-4]:8.153904926085E-2)[&rate=6.310102146336666E-4]:4.344814231598E-1,(112[&rate=6.310102146336666E-4]:3.150594694969E-1,113[&rate=6.310102146336666E-4]:3.150594694969E-1)[&rate=6.310102146336666E-4]:2.58495249499E-1)[&rate=6.310102146336666E-4]:5.298436074488E-2)[&rate=6.310102146336666E-4]:1.62119494241E-1,((110[&rate=6.310102146336666E-4]:5.261961656747E-1,117[&rate=6.310102146336666E-4]:5.34415343757E-1)[&rate=6.310102146336666E-4]:2.020742756398E-2,105[&rate=6.310102146336666E-4]:5.244857850196E-1)[&rate=6.310102146336666E-4]:2.367755286883E-1)[&rate=6.310102146336666E-4]:1.570834143932E-1)[&rate=6.310102146336666E-4]:7.743044179682E-2)[&rate=6.310102146336666E-4]:3.323799120765E-1,(((((28[&rate=6.310102146336666E-4]:6.774130647919E-1,21[&rate=6.310102146336666E-4]:6.527555305455E-1)[&rate=6.310102146336666E-4]:1.36796038905E-1,1[&rate=6.310102146336666E-4]:2.790773383395E-2)[&rate=6.310102146336666E-4]:1.257300082401E-2,24[&rate=6.310102146336666E-4]:8.213026524662E-1)[&rate=6.310102146336666E-4]:4.969484156296E-1,((140[&rate=6.310102146336666E-4]:4.503148909708E-1,11[&rate=6.310102146336666E-4]:4.694929731625E-1)[&rate=6.310102146336666E-4]:2.962868895503E-1,(23[&rate=6.310102146336666E-4]:6.059598535899E-1,(20[&rate=6.310102146336666E-4]:3.71246974923E-1,25[&rate=6.310102146336666E-4]:3.904250571148E-1)[&rate=6.310102146336666E-4]:2.264937005848E-1)[&rate=6.310102146336666E-4]:2.447515159722E-1)[&rate=6.310102146336666E-4]:4.565807944241E-1)[&rate=6.310102146336666E-4]:2.093015745657E-2,102[&rate=6.310102146336666E-4]:1.77537389936E-1)[&rate=6.310102146336666E-4]:1.040423495728E-1)[&rate=6.310102146336666E-4]:6.645577637236E-2,(142[&rate=6.310102146336666E-4]:4.484432853111E-1,(144[&rate=6.310102146336666E-4]:1.479110494594E-1,(141[&rate=6.310102146336666E-4]:1.134984031438E-1,145[&rate=6.310102146336666E-4]:1.162381291714E-1)[&rate=6.310102146336666E-4]:3.715237234298E-2)[&rate=6.310102146336666E-4]:2.950527837967E-1)[&rate=6.310102146336666E-4]:1.146167573036E0)[&rate=6.310102146336666E-4]:1.185861292117E-1,(((89[&rate=6.310102146336666E-4]:4.099514544675E-2,88[&rate=6.310102146336666E-4]:2.729651530974E-2)[&rate=6.310102146336666E-4]:2.80214041432E-1,(((85[&rate=6.310102146336666E-4]:1.434670960043E-1,(83[&rate=6.310102146336666E-4]:2.132806308017E-2,86[&rate=6.310102146336666E-4]:2.132806308017E-2)[&rate=6.310102146336666E-4]:1.221390329242E-1)[&rate=6.310102146336666E-4]:3.26300800116E-2,(84[&rate=6.310102146336666E-4]:6.820614134162E-3,93[&rate=6.310102146336666E-4]:2.051924427118E-2)[&rate=6.310102146336666E-4]:1.692765618818E-1)[&rate=6.310102146336666E-4]:1.229680017282E-1,(87[&rate=6.310102146336666E-4]:2.249233361283E-1,((90[&rate=6.310102146336666E-4]:4.524824182005E-2,91[&rate=6.310102146336666E-4]:4.524824182005E-2)[&rate=6.310102146336666E-4]:5.708764672995E-2,92[&rate=6.310102146336666E-4]:1.0233588855E-1)[&rate=6.310102146336666E-4]:1.362860777153E-1)[&rate=6.310102146336666E-4]:7.41418416159E-2)[&rate=6.310102146336666E-4]:8.445378997611E-3)[&rate=6.310102146336666E-4]:8.260569646541E-1,((18[&rate=6.310102146336666E-4]:5.881245531427E-1,(6[&rate=6.310102146336666E-4]:4.571467325965E-1,(10[&rate=6.310102146336666E-4]:3.131005310277E-1,15[&rate=6.310102146336666E-4]:3.514566954112E-1)[&rate=6.310102146336666E-4]:1.604845577331E-1)[&rate=6.310102146336666E-4]:6.79641219161E-2)[&rate=6.310102146336666E-4]:1.056853211745E-1,3[&rate=6.310102146336666E-4]:5.787413811666E-1)[&rate=6.310102146336666E-4]:1.510011283213E-2)[&rate=6.310102146336666E-4]:8.700404250668E-1)[&rate=6.310102146336666E-4]:4.774928105117E-1)[&rate=6.310102146336666E-4]:3.857343880356E-1,(40[&rate=6.310102146336666E-4]:3.383984934706E-1,147[&rate=6.310102146336666E-4]:3.957755426509E-1)[&rate=6.310102146336666E-4]:1.280673912082E-2)[&rate=6.310102146336666E-4]:1.765167767498E-1,((((((31[&rate=6.310102146336666E-4]:6.843084012397E-1,(26[&rate=6.310102146336666E-4]:5.697588963111E-1,(7[&rate=6.310102146336666E-4]:8.384547562084E-2,8[&rate=6.310102146336666E-4]:8.384547562084E-2)[&rate=6.310102146336666E-4]:3.790641056217E-1)[&rate=6.310102146336666E-4]:7.071388849025E-2)[&rate=6.310102146336666E-4]:2.96561009497E-3,(22[&rate=6.310102146336666E-4]:4.975588728853E-1,27[&rate=6.310102146336666E-4]:5.139972290497E-1)[&rate=6.310102146336666E-4]:1.349206179013E-1)[&rate=6.310102146336666E-4]:3.123122893726E-1,2[&rate=6.310102146336666E-4]:7.721890404332E-1)[&rate=6.310102146336666E-4]:1.477483361075E0,16[&rate=6.310102146336666E-4]:2.378439524796E0)[&rate=6.310102146336666E-4]:5.392172797208E-2,146[&rate=6.310102146336666E-4]:4.670869058857E-1)[&rate=6.310102146336666E-4]:5.016384160155E-2,(97[&rate=6.310102146336666E-4]:2.919655999393E-1,39[&rate=6.310102146336666E-4]:3.630038513055E-1)[&rate=6.310102146336666E-4]:3.402831694682E-2)[&rate=6.310102146336666E-4]:1.306898410888E-1)[&rate=6.310102146336666E-4]:2.883760341601E-1)[&rate=6.310102146336666E-4]:8.690131322597E-2)[&rate=6.310102146336666E-4]:2.256448318939E-1)[&rate=6.310102146336666E-4]:1.721295383527E-1)[&rate=6.310102146336666E-4]:1.034581927233E-1)[&rate=6.310102146336666E-4]:1.498460384215E-1,34[&rate=6.310102146336666E-4]:2.039280204405E-2)[&rate=6.310102146336666E-4]:2.804614785952E-2)[&rate=6.310102146336666E-4]:1.356948116834E-1);
tree STATE_58410000 [&joint=-20952.5634525334,lnP=-20952.5634525334] = [&R] (((((67[&rate=5.816480812704278E-4]:1.632605974226E-1,(122[&rate=5.816480812704278E-4]:2.774930318854E-1,(124[&rate=5.816480812704278E-4]:7.909820381848E-2,123[&rate=5.816480812704278E-4]:8.18304442556E-2)[&rate=5.816480812704278E-4]:1.956625876298E-1)[&rate=5.816480812704278E-4]:3.870401158779E-1)[&rate=5.816480812704278E-4]:8.921001043309E-2,(126[&rate=5.816480812704278E-4]:1.417968337546E0,((((138[&rate=5.816480812704278E-4]:3.266956546103E-1,136[&rate=5.816480812704278E-4]:1.951888052951E-1)[&rate=5.816480812704278E-4]:2.809390941076E-1,135[&rate=5.816480812704278E-4]:4.076347487178E-1)[&rate=5.816480812704278E-4]:3.455581188117E-1,120[&rate=5.816480812704278E-4]:1.00524766205E0)[&rate=5.816480812704278E-4]:4.638452472604E-2,119[&rate=5.816480812704278E-4]:1.147522597735E0)[&rate=5.816480812704278E-4]:1.056148262455E0)[&rate=5.816480812704278E-4]:8.167645999483E-2)[&rate=5.816480812704278E-4]:3.969583869156E-2,66[&rate=5.816480812704278E-4]:2.921664465473E-1)[&rate=5.816480812704278E-4]:6.156958750432E-1,((((((((134[&rate=5.816480812704278E-4]:1.651390750087E-1,137[&rate=5.816480812704278E-4]:2.363719517209E-1)[&rate=5.816480812704278E-4]:4.95137831143E-1,133[&rate=5.816480812704278E-4]:6.904138924528E-1)[&rate=5.816480812704278E-4]:8.490289384755E-1,53[&rate=5.816480812704278E-4]:7.573633339601E-1)[&rate=5.816480812704278E-4]:1.678085756197E-2,((((70[&rate=5.816480812704278E-4]:2.868475318964E-1,76[&rate=5.816480812704278E-4]:3.252036962799E-1)[&rate=5.816480812704278E-4]:3.492582724173E-2,74[&rate=5.816480812704278E-4]:3.601295235216E-1)[&rate=5.816480812704278E-4]:2.284181971792E-1,75[&rate=5.816480812704278E-4]:5.885477207008E-1)[&rate=5.816480812704278E-4]:1.467635959836E-1,(77[&rate=5.816480812704278E-4]:6.284541915753E-1,(((79[&rate=5.816480812704278E-4]:9.767564964131E-2,(78[&rate=5.816480812704278E-4]:2.272605889534E-2,72[&rate=5.816480812704278E-4]:8.082506760239E-4)[&rate=5.816480812704278E-4]:7.494959074597E-2)[&rate=5.816480812704278E-4]:3.766109283749E-1,82[&rate=5.816480812704278E-4]:4.825057560983E-1)[&rate=5.816480812704278E-4]:1.107805555646E-1,((71[&rate=5.816480812704278E-4]:3.941712967005E-1,73[&rate=5.816480812704278E-4]:4.626644473854E-1)[&rate=5.816480812704278E-4]:2.865083813567E-2,(81[&rate=5.816480812704278E-4]:8.67172344054E-2,80[&rate=5.816480812704278E-4]:8.67172344054E-2)[&rate=5.816480812704278E-4]:3.552829826225E-1)[&rate=5.816480812704278E-4]:1.348477384706E-1)[&rate=5.816480812704278E-4]:7.770619638417E-3)[&rate=5.816480812704278E-4]:1.013776730543E-1)[&rate=5.816480812704278E-4]:7.852959334498E-1)[&rate=5.816480812704278E-4]:3.0927325071E-2,(52[&rate=5.816480812704278E-4]:3.845683483336E-1,(103[&rate=5.816480812704278E-4]:5.842408883525E-1,(29[&rate=5.816480812704278E-4]:6.48072198622E-1,(5[&rate=5.816480812704278E-4]:1.839745535204E-1,12[&rate=5.816480812704278E-4]:2.223307179038E-1)[&rate=5.816480812704278E-4]:3.188921656496E-1)[&rate=5.816480812704278E-4]:1.690454020594E-1)[&rate=5.816480812704278E-4]:1.464621194542E0)[&rate=5.816480812704278E-4]:4.286998895708E-1)[&rate=5.816480812704278E-4]:2.310185550244E-1,125[&rate=5.816480812704278E-4]:8.257075579562E-1)[&rate=5.816480812704278E-4]:5.462514547471E-1,(((((58[&rate=5.816480812704278E-4]:1.973721488984E-1,37[&rate=5.816480812704278E-4]:2.164978319585E-1)[&rate=5.816480812704278E-4]:8.017696871003E-2,(54[&rate=5.816480812704278E-4]:2.395719169623E-2,57[&rate=5.816480812704278E-4]:6.494079825358E-2)[&rate=5.816480812704278E-4]:1.962148767319E-1)[&rate=5.816480812704278E-4]:1.046948498732E-1,(56[&rate=5.816480812704278E-4]:3.094700618093E-1,55[&rate=5.816480812704278E-4]:3.094700618093E-1)[&rate=5.816480812704278E-4]:4.545150130056E-2)[&rate=5.816480812704278E-4]:8.326042198578E-2,59[&rate=5.816480812704278E-4]:4.463787064073E-1)[&rate=5.816480812704278E-4]:3.841422270735E-1,68[&rate=5.816480812704278E-4]:7.813406056118E-1)[&rate=5.816480812704278E-4]:4.239517404248E-1)[&rate=5.816480812704278E-4]:2.084125023253E-1,((127[&rate=5.816480812704278E-4]:2.785827169668E0,((35[&rate=5.816480812704278E-4]:1.367258884818E-1,(121[&rate=5.816480812704278E-4]:2.256044031164E0,(((128[&rate=5.816480812704278E-4]:1.384017515399E0,(((129[&rate=5.816480812704278E-4]:3.056124891375E-1,132[&rate=5.816480812704278E-4]:3.083522151649E-1)[&rate=5.816480812704278E-4]:4.321484849117E-2,(131[&rate=5.816480812704278E-4]:2.128642311197E-1,130[&rate=5.816480812704278E-4]:2.101245050924E-1)[&rate=5.816480812704278E-4]:1.387028325363E-1)[&rate=5.816480812704278E-4]:3.688131316671E-1,(118[&rate=5.816480812704278E-4]:8.296914604336E-1,69[&rate=5.816480812704278E-4]:8.406503645432E-1)[&rate=5.816480812704278E-4]:2.493531023217E-2)[&rate=5.816480812704278E-4]:6.691167721305E-1)[&rate=5.816480812704278E-4]:6.391825289856E-2,((65[&rate=5.816480812704278E-4]:1.878367462083E-1,((64[&rate=5.816480812704278E-4]:2.252430138443E-1,62[&rate=5.816480812704278E-4]:2.663389042553E-1)[&rate=5.816480812704278E-4]:7.152748107982E-2,60[&rate=5.816480812704278E-4]:1.460855634174E-1)[&rate=5.816480812704278E-4]:4.175118279094E-2)[&rate=5.816480812704278E-4]:2.627535665647E-1,(61[&rate=5.816480812704278E-4]:6.761267334682E-2,63[&rate=5.816480812704278E-4]:2.651678293577E-2)[&rate=5.816480812704278E-4]:5.74758461344E-1)[&rate=5.816480812704278E-4]:9.45290661004E-1)[&rate=5.816480812704278E-4]:1.789881215805E-1,(45[&rate=5.816480812704278E-4]:6.264475251216E-1,((((46[&rate=5.816480812704278E-4]:5.396640647539E-1,((41[&rate=5.816480812704278E-4]:2.434726566511E-1,48[&rate=5.816480812704278E-4]:2.871885036456E-1)[&rate=5.816480812704278E-4]:2.303899314399E-1,42[&rate=5.816480812704278E-4]:4.793270689653E-1)[&rate=5.816480812704278E-4]:1.115666791987E-2)[&rate=5.816480812704278E-4]:3.280824260967E-2,43[&rate=5.816480812704278E-4]:5.724723073635E-1)[&rate=5.816480812704278E-4]:4.672961313728E-2,(51[&rate=5.816480812704278E-4]:5.49273491687E-1,(49[&rate=5.816480812704278E-4]:4.900758354976E-1,(47[&rate=5.816480812704278E-4]:3.75716339915E-2,44[&rate=5.816480812704278E-4]:3.210715311725E-2)[&rate=5.816480812704278E-4]:4.852910867518E-1)[&rate=5.816480812704278E-4]:5.373317531515E-2)[&rate=5.816480812704278E-4]:4.260602444234E-2)[&rate=5.816480812704278E-4]:4.344502515611E-3,50[&rate=5.816480812704278E-4]:5.907595377707E-1)[&rate=5.816480812704278E-4]:1.109782341661E-2)[&rate=5.816480812704278E-4]:2.270801524651E-1)[&rate=5.816480812704278E-4]:3.185986731326E-2)[&rate=5.816480812704278E-4]:6.709254578217E-3)[&rate=5.816480812704278E-4]:2.703776064801E-2,36[&rate=5.816480812704278E-4]:2.103389915956E-1)[&rate=5.816480812704278E-4]:5.494023286747E-2)[&rate=5.816480812704278E-4]:3.804833005156E-1,(38[&rate=5.816480812704278E-4]:5.782717140854E-1,(146[&rate=5.816480812704278E-4]:6.889290477141E-1,((147[&rate=5.816480812704278E-4]:6.085959572243E-1,(97[&rate=5.816480812704278E-4]:4.595735899694E-1,(40[&rate=5.816480812704278E-4]:4.767465212189E-1,((((2[&rate=5.816480812704278E-4]:7.072610050146E-1,((26[&rate=5.816480812704278E-4]:7.777919844446E-1,(7[&rate=5.816480812704278E-4]:1.039233541881E-1,8[&rate=5.816480812704278E-4]:1.039233541881E-1)[&rate=5.816480812704278E-4]:5.670193151879E-1)[&rate=5.816480812704278E-4]:2.040962961916E-2,((22[&rate=5.816480812704278E-4]:4.581751512382E-1,27[&rate=5.816480812704278E-4]:4.746135074025E-1)[&rate=5.816480812704278E-4]:3.206963916264E-1,31[&rate=5.816480812704278E-4]:8.336660634126E-1)[&rate=5.816480812704278E-4]:8.371167089561E-3)[&rate=5.816480812704278E-4]:9.262103478651E-2)[&rate=5.816480812704278E-4]:1.505826895068E0,(101[&rate=5.816480812704278E-4]:6.886224459302E-1,((((18[&rate=5.816480812704278E-4]:4.591066802301E-1,(6[&rate=5.816480812704278E-4]:3.298928964442E-1,(10[&rate=5.816480812704278E-4]:2.180354274544E-1,15[&rate=5.816480812704278E-4]:2.563915918379E-1)[&rate=5.816480812704278E-4]:1.282958251541E-1)[&rate=5.816480812704278E-4]:6.620008515581E-2)[&rate=5.816480812704278E-4]:3.520378178759E-2,3[&rate=5.816480812704278E-4]:3.792419688671E-1)[&rate=5.816480812704278E-4]:2.108338320096E-1,(((((85[&rate=5.816480812704278E-4]:1.612086684697E-2,86[&rate=5.816480812704278E-4]:1.612086684697E-2)[&rate=5.816480812704278E-4]:6.144489634135E-2,(93[&rate=5.816480812704278E-4]:6.64892994948E-2,84[&rate=5.816480812704278E-4]:5.279066935779E-2)[&rate=5.816480812704278E-4]:2.477509383053E-2)[&rate=5.816480812704278E-4]:4.771257279234E-2,83[&rate=5.816480812704278E-4]:1.252783359807E-1)[&rate=5.816480812704278E-4]:6.284047374521E-2,(87[&rate=5.816480812704278E-4]:1.125451340503E-1,((90[&rate=5.816480812704278E-4]:5.231092862747E-2,91[&rate=5.816480812704278E-4]:5.231092862747E-2)[&rate=5.816480812704278E-4]:3.05164780924E-2,92[&rate=5.816480812704278E-4]:8.282740671986E-2)[&rate=5.816480812704278E-4]:4.341635746749E-2)[&rate=5.816480812704278E-4]:7.557367567553E-2)[&rate=5.816480812704278E-4]:2.048005584081E-1,(89[&rate=5.816480812704278E-4]:2.199064726482E-1,88[&rate=5.816480812704278E-4]:2.062078425112E-1)[&rate=5.816480812704278E-4]:1.867115256228E-1)[&rate=5.816480812704278E-4]:7.368824601398E-1)[&rate=5.816480812704278E-4]:7.416036566586E-1,(((((((109[&rate=5.816480812704278E-4]:4.881345812778E-1,107[&rate=5.816480812704278E-4]:4.68956499086E-1)[&rate=5.816480812704278E-4]:1.255851455888E-1,(108[&rate=5.816480812704278E-4]:4.292662943592E-1,(114[&rate=5.816480812704278E-4]:5.878979712872E-3,104[&rate=5.816480812704278E-4]:6.615295231564E-2)[&rate=5.816480812704278E-4]:3.658530680709E-1)[&rate=5.816480812704278E-4]:1.625356242883E-1)[&rate=5.816480812704278E-4]:9.260001053373E-2,(115[&rate=5.816480812704278E-4]:6.089680289804E-1,(19[&rate=5.816480812704278E-4]:3.730628030292E-1,13[&rate=5.816480812704278E-4]:3.347066386455E-1)[&rate=5.816480812704278E-4]:3.564531711567E-1)[&rate=5.816480812704278E-4]:1.789965362547E-2)[&rate=5.816480812704278E-4]:6.545303011729E-2,((148[&rate=5.816480812704278E-4]:1.534330769339E-1,143[&rate=5.816480812704278E-4]:1.506933509066E-1)[&rate=5.816480812704278E-4]:4.501724048008E-1,(116[&rate=5.816480812704278E-4]:4.528748648663E-1,((139[&rate=5.816480812704278E-4]:5.418964400028E-1,106[&rate=5.816480812704278E-4]:3.50115618085E-1)[&rate=5.816480812704278E-4]:8.907779042345E-2,111[&rate=5.816480812704278E-4]:4.556317646728E-1)[&rate=5.816480812704278E-4]:7.395542896058E-2)[&rate=5.816480812704278E-4]:1.123744524847E-1)[&rate=5.816480812704278E-4]:1.270713953721E-1)[&rate=5.816480812704278E-4]:1.489707580583E-1,((112[&rate=5.816480812704278E-4]:6.366664324746E-1,((9[&rate=5.816480812704278E-4]:5.213383173455E-1,117[&rate=5.816480812704278E-4]:5.322972214552E-1)[&rate=5.816480812704278E-4]:1.068125199945E-1,(30[&rate=5.816480812704278E-4]:2.749563185554E-1,4[&rate=5.816480812704278E-4]:1.023535788294E-1)[&rate=5.816480812704278E-4]:4.764821900175E-1)[&rate=5.816480812704278E-4]:2.964170525266E-4)[&rate=5.816480812704278E-4]:7.446142747977E-2,((17[&rate=5.816480812704278E-4]:5.008412078201E-1,14[&rate=5.816480812704278E-4]:4.624850434364E-1)[&rate=5.816480812704278E-4]:1.671548972189E-1,((113[&rate=5.816480812704278E-4]:3.962668754594E-1,105[&rate=5.816480812704278E-4]:3.688696151856E-1)[&rate=5.816480812704278E-4]:1.639821338729E-1,110[&rate=5.816480812704278E-4]:5.547695572775E-1)[&rate=5.816480812704278E-4]:6.939093132306E-2)[&rate=5.816480812704278E-4]:8.148791929906E-2)[&rate=5.816480812704278E-4]:2.12355391649E-1)[&rate=5.816480812704278E-4]:3.215754745683E-1,((((11[&rate=5.816480812704278E-4]:5.254918684018E-1,140[&rate=5.816480812704278E-4]:5.063137862101E-1)[&rate=5.816480812704278E-4]:1.532280558921E-1,(23[&rate=5.816480812704278E-4]:6.077712707294E-1,(20[&rate=5.816480812704278E-4]:3.841822957086E-1,25[&rate=5.816480812704278E-4]:4.033603779004E-1)[&rate=5.816480812704278E-4]:2.153697969387E-1)[&rate=5.816480812704278E-4]:1.558801604138E-1)[&rate=5.816480812704278E-4]:4.195762906689E-1,102[&rate=5.816480812704278E-4]:3.254279030537E-2)[&rate=5.816480812704278E-4]:5.366167712864E-2,(((28[&rate=5.816480812704278E-4]:3.454056768785E-1,21[&rate=5.816480812704278E-4]:3.207481426321E-1)[&rate=5.816480812704278E-4]:5.021011445353E-1,1[&rate=5.816480812704278E-4]:6.120545155088E-2)[&rate=5.816480812704278E-4]:1.530018133269E-1,24[&rate=5.816480812704278E-4]:9.95029182686E-1)[&rate=5.816480812704278E-4]:2.528191203644E-1)[&rate=5.816480812704278E-4]:8.488165599802E-2)[&rate=5.816480812704278E-4]:4.86033601499E-3,(142[&rate=5.816480812704278E-4]:3.927772894418E-1,((145[&rate=5.816480812704278E-4]:7.777280750153E-2,144[&rate=5.816480812704278E-4]:7.229335544659E-2)[&rate=5.816480812704278E-4]:1.007654569658E-1,141[&rate=5.816480812704278E-4]:1.757985384397E-1)[&rate=5.816480812704278E-4]:2.142390249744E-1)[&rate=5.816480812704278E-4]:1.029744512471E0)[&rate=5.816480812704278E-4]:1.584727241155E-1)[&rate=5.816480812704278E-4]:3.596827144226E-1)[&rate=5.816480812704278E-4]:5.409038103168E-1)[&rate=5.816480812704278E-4]:1.761614118906E-1,16[&rate=5.816480812704278E-4]:2.518016435261E0)[&rate=5.816480812704278E-4]:4.060238776933E-2,39[&rate=5.816480812704278E-4]:4.731258969132E-1)[&rate=5.816480812704278E-4]:3.620624305654E-3)[&rate=5.816480812704278E-4]:5.386532011678E-2)[&rate=5.816480812704278E-4]:2.060706670834E-2)[&rate=5.816480812704278E-4]:1.545313756221E-2,(((99[&rate=5.816480812704278E-4]:5.587018502584E-1,96[&rate=5.816480812704278E-4]:5.231827245755E-1)[&rate=5.816480812704278E-4]:1.060353770382E-1,98[&rate=5.816480812704278E-4]:6.428793037994E-1)[&rate=5.816480812704278E-4]:2.948340220592E-2,(95[&rate=5.816480812704278E-4]:5.725513656114E-1,(100[&rate=5.816480812704278E-4]:1.749269579295E-1,94[&rate=5.816480812704278E-4]:1.749269579295E-1)[&rate=5.816480812704278E-4]:3.129249541299E-1)[&rate=5.816480812704278E-4]:1.107403021426E-1)[&rate=5.816480812704278E-4]:2.272464014717E-2)[&rate=5.816480812704278E-4]:2.038422872957E-3)[&rate=5.816480812704278E-4]:7.786725653529E-2)[&rate=5.816480812704278E-4]:6.23280914943E-1)[&rate=5.816480812704278E-4]:2.667970280767E-1)[&rate=5.816480812704278E-4]:4.187811100088E-2)[&rate=5.816480812704278E-4]:5.671684336555E-2,(33[&rate=5.816480812704278E-4]:5.363440637439E-2,(32[&rate=5.816480812704278E-4]:2.512816364595E-2,34[&rate=5.816480812704278E-4]:4.704597186503E-2)[&rate=5.816480812704278E-4]:2.302679067373E-2)[&rate=5.816480812704278E-4]:3.149270378716E-2);
tree STATE_58500000 [&joint=-20992.020474315414,lnP=-20992.020474315414] = [&R] (((((((36[&rate=5.873698247489687E-4]:3.38631878043E-1,((((129[&rate=5.873698247489687E-4]:3.544275960299E-1,((130[&rate=5.873698247489687E-4]:5.2705016185E-3,131[&rate=5.873698247489687E-4]:8.010227645857E-3)[&rate=5.873698247489687E-4]:2.906909492873E-1,132[&rate=5.873698247489687E-4]:2.987011769331E-1)[&rate=5.873698247489687E-4]:5.846614512409E-2)[&rate=5.873698247489687E-4]:7.990239466018E-1,(69[&rate=5.873698247489687E-4]:1.177663700412E0,118[&rate=5.873698247489687E-4]:1.166704796303E0)[&rate=5.873698247489687E-4]:1.237330476991E-1)[&rate=5.873698247489687E-4]:3.789808224447E-1,(128[&rate=5.873698247489687E-4]:1.321683417257E0,((62[&rate=5.873698247489687E-4]:5.007670525083E-1,(65[&rate=5.873698247489687E-4]:2.373149337823E-1,(60[&rate=5.873698247489687E-4]:1.429139818794E-1,64[&rate=5.873698247489687E-4]:2.935989133861E-1)[&rate=5.873698247489687E-4]:9.440095190292E-2)[&rate=5.873698247489687E-4]:7.167129680823E-2)[&rate=5.873698247489687E-4]:2.236826720306E-1,(61[&rate=5.873698247489687E-4]:1.440937152556E-1,63[&rate=5.873698247489687E-4]:1.029978248446E-1)[&rate=5.873698247489687E-4]:5.803560092833E-1)[&rate=5.873698247489687E-4]:7.369597201149E-1)[&rate=5.873698247489687E-4]:2.080092217925E-1)[&rate=5.873698247489687E-4]:1.28927422229E-1,(45[&rate=5.873698247489687E-4]:6.992513438959E-1,((47[&rate=5.873698247489687E-4]:4.963732810676E-1,51[&rate=5.873698247489687E-4]:4.690508766961E-1)[&rate=5.873698247489687E-4]:4.73106759982E-2,((44[&rate=5.873698247489687E-4]:5.279966284202E-1,((46[&rate=5.873698247489687E-4]:2.260529802652E-1,43[&rate=5.873698247489687E-4]:2.260529802652E-1)[&rate=5.873698247489687E-4]:4.573253014959E-2,(48[&rate=5.873698247489687E-4]:1.079458756202E-1,(41[&rate=5.873698247489687E-4]:5.803299984212E-2,42[&rate=5.873698247489687E-4]:6.349748071637E-2)[&rate=5.873698247489687E-4]:6.197028783656E-3)[&rate=5.873698247489687E-4]:1.529106730461E-1)[&rate=5.873698247489687E-4]:2.616755988797E-1)[&rate=5.873698247489687E-4]:5.744924879123E-3,(50[&rate=5.873698247489687E-4]:3.909462659806E-1,49[&rate=5.873698247489687E-4]:3.909462659806E-1)[&rate=5.873698247489687E-4]:1.154728829473E-1)[&rate=5.873698247489687E-4]:4.477922892146E-3)[&rate=5.873698247489687E-4]:1.637641081415E-1)[&rate=5.873698247489687E-4]:1.859725050908E-1)[&rate=5.873698247489687E-4]:1.62203597587E-1)[&rate=5.873698247489687E-4]:8.705586086882E-3,(35[&rate=5.873698247489687E-4]:7.239473702509E-2,(121[&rate=5.873698247489687E-4]:1.768434708555E0,127[&rate=5.873698247489687E-4]:2.209530598966E0)[&rate=5.873698247489687E-4]:4.299874257306E-1)[&rate=5.873698247489687E-4]:2.283673846391E-1)[&rate=5.873698247489687E-4]:4.117077892085E-1,((38[&rate=5.873698247489687E-4]:7.918954483376E-1,(((95[&rate=5.873698247489687E-4]:3.782720293369E-1,(100[&rate=5.873698247489687E-4]:1.565206488969E-1,94[&rate=5.873698247489687E-4]:1.565206488969E-1)[&rate=5.873698247489687E-4]:1.370519268879E-1)[&rate=5.873698247489687E-4]:4.163421548638E-1,(96[&rate=5.873698247489687E-4]:4.637655149409E-1,99[&rate=5.873698247489687E-4]:4.992846406238E-1)[&rate=5.873698247489687E-4]:3.062585053254E-1)[&rate=5.873698247489687E-4]:1.364901774633E-1,98[&rate=5.873698247489687E-4]:9.201753999152E-1)[&rate=5.873698247489687E-4]:6.844135989772E-2)[&rate=5.873698247489687E-4]:1.359285870016E-1,((((((101[&rate=5.873698247489687E-4]:6.905351559283E-1,(((((((28[&rate=5.873698247489687E-4]:5.112815517683E-1,21[&rate=5.873698247489687E-4]:4.866240175219E-1)[&rate=5.873698247489687E-4]:3.96722612247E-1,1[&rate=5.873698247489687E-4]:1.217027941524E-1)[&rate=5.873698247489687E-4]:8.512444327396E-2,24[&rate=5.873698247489687E-4]:9.876491552346E-1)[&rate=5.873698247489687E-4]:2.740403377222E-1,102[&rate=5.873698247489687E-4]:1.000456573405E-1)[&rate=5.873698247489687E-4]:1.4187284232E-1,(((25[&rate=5.873698247489687E-4]:5.53910089566E-1,20[&rate=5.873698247489687E-4]:5.347320073743E-1)[&rate=5.873698247489687E-4]:5.165395222164E-2,23[&rate=5.873698247489687E-4]:5.94605137678E-1)[&rate=5.873698247489687E-4]:1.436953458843E-1,(140[&rate=5.873698247489687E-4]:4.198284450642E-1,11[&rate=5.873698247489687E-4]:4.390065272559E-1)[&rate=5.873698247489687E-4]:2.143624494572E-1)[&rate=5.873698247489687E-4]:6.543029476048E-1)[&rate=5.873698247489687E-4]:8.449323893134E-2,((142[&rate=5.873698247489687E-4]:2.036815208355E-1,(144[&rate=5.873698247489687E-4]:1.176236860885E-1,(141[&rate=5.873698247489687E-4]:8.66523321277E-2,145[&rate=5.873698247489687E-4]:8.939205815529E-2)[&rate=5.873698247489687E-4]:3.371107998817E-2)[&rate=5.873698247489687E-4]:8.057838269206E-2)[&rate=5.873698247489687E-4]:1.275530296757E0,(((((107[&rate=5.873698247489687E-4]:4.373623566003E-1,108[&rate=5.873698247489687E-4]:4.34622630573E-1)[&rate=5.873698247489687E-4]:5.935120704921E-2,(109[&rate=5.873698247489687E-4]:4.160983358817E-1,(114[&rate=5.873698247489687E-4]:4.107043711477E-2,104[&rate=5.873698247489687E-4]:1.013444097175E-1)[&rate=5.873698247489687E-4]:2.955758439725E-1)[&rate=5.873698247489687E-4]:9.979330995954E-2)[&rate=5.873698247489687E-4]:2.153528031449E-1,((19[&rate=5.873698247489687E-4]:5.871245610461E-1,13[&rate=5.873698247489687E-4]:5.487683966624E-1)[&rate=5.873698247489687E-4]:1.075364150551E-1,115[&rate=5.873698247489687E-4]:5.741130308956E-1)[&rate=5.873698247489687E-4]:7.767936329599E-2)[&rate=5.873698247489687E-4]:2.176551582083E-1,((116[&rate=5.873698247489687E-4]:5.27765449924E-1,(106[&rate=5.873698247489687E-4]:3.663134107526E-1,(139[&rate=5.873698247489687E-4]:2.97783749129E-1,111[&rate=5.873698247489687E-4]:1.224412833756E-1)[&rate=5.873698247489687E-4]:2.603104835414E-1)[&rate=5.873698247489687E-4]:2.217260117741E-1)[&rate=5.873698247489687E-4]:1.53980551384E-1,(148[&rate=5.873698247489687E-4]:5.227057192024E-1,143[&rate=5.873698247489687E-4]:5.19965993175E-1)[&rate=5.873698247489687E-4]:1.973964464892E-1)[&rate=5.873698247489687E-4]:1.87701551092E-1)[&rate=5.873698247489687E-4]:9.058915406666E-2,((((117[&rate=5.873698247489687E-4]:4.764484434447E-1,105[&rate=5.873698247489687E-4]:4.463114571433E-1)[&rate=5.873698247489687E-4]:2.484322196321E-2,110[&rate=5.873698247489687E-4]:4.930724873256E-1)[&rate=5.873698247489687E-4]:7.877199394898E-2,113[&rate=5.873698247489687E-4]:5.773239333293E-1)[&rate=5.873698247489687E-4]:1.317480879885E-1,((9[&rate=5.873698247489687E-4]:4.832779136511E-1,(112[&rate=5.873698247489687E-4]:4.7404878698E-1,(30[&rate=5.873698247489687E-4]:1.934444183261E-1,4[&rate=5.873698247489687E-4]:2.084167860008E-2)[&rate=5.873698247489687E-4]:3.956728618047E-1)[&rate=5.873698247489687E-4]:1.744830475326E-2)[&rate=5.873698247489687E-4]:1.310289793755E-1,(17[&rate=5.873698247489687E-4]:5.35524859093E-1,14[&rate=5.873698247489687E-4]:4.971686947093E-1)[&rate=5.873698247489687E-4]:1.253573763994E-1)[&rate=5.873698247489687E-4]:8.654595020912E-2)[&rate=5.873698247489687E-4]:3.331564659707E-1)[&rate=5.873698247489687E-4]:2.643805905778E-1)[&rate=5.873698247489687E-4]:9.377526346511E-2)[&rate=5.873698247489687E-4]:1.029677655108E-1,((((89[&rate=5.873698247489687E-4]:8.632453419499E-2,88[&rate=5.873698247489687E-4]:7.262590405797E-2)[&rate=5.873698247489687E-4]:1.904304751212E-1,(87[&rate=5.873698247489687E-4]:2.538289978592E-1,(((((90[&rate=5.873698247489687E-4]:2.4127686288E-2,91[&rate=5.873698247489687E-4]:2.4127686288E-2)[&rate=5.873698247489687E-4]:2.849239802722E-2,92[&rate=5.873698247489687E-4]:5.262008431522E-2)[&rate=5.873698247489687E-4]:5.329079035394E-2,85[&rate=5.873698247489687E-4]:9.221224453214E-2)[&rate=5.873698247489687E-4]:3.86701903906E-2,((86[&rate=5.873698247489687E-4]:7.099401358715E-2,84[&rate=5.873698247489687E-4]:7.099401358715E-2)[&rate=5.873698247489687E-4]:4.535703599723E-2,93[&rate=5.873698247489687E-4]:1.300496797214E-1)[&rate=5.873698247489687E-4]:1.453138533837E-2)[&rate=5.873698247489687E-4]:6.95278961287E-2,83[&rate=5.873698247489687E-4]:2.004103310514E-1)[&rate=5.873698247489687E-4]:5.341866680771E-2)[&rate=5.873698247489687E-4]:9.227381319983E-3)[&rate=5.873698247489687E-4]:1.06987174799E0,3[&rate=5.873698247489687E-4]:7.932020997718E-1)[&rate=5.873698247489687E-4]:5.5260876576E-2,((10[&rate=5.873698247489687E-4]:1.74714412506E-1,15[&rate=5.873698247489687E-4]:2.130705768895E-1)[&rate=5.873698247489687E-4]:5.493649589566E-1,(18[&rate=5.873698247489687E-4]:7.570164852765E-1,6[&rate=5.873698247489687E-4]:6.940027866463E-1)[&rate=5.873698247489687E-4]:1.363822865192E-2)[&rate=5.873698247489687E-4]:1.9287675557E-1)[&rate=5.873698247489687E-4]:5.781768017275E-1)[&rate=5.873698247489687E-4]:2.666351038806E-1)[&rate=5.873698247489687E-4]:5.233137395924E-1,(((22[&rate=5.873698247489687E-4]:2.923716973765E-1,27[&rate=5.873698247489687E-4]:3.088100535409E-1)[&rate=5.873698247489687E-4]:2.642984553288E-1,(31[&rate=5.873698247489687E-4]:5.083387585865E-1,2[&rate=5.873698247489687E-4]:2.809414983124E-1)[&rate=5.873698247489687E-4]:1.031259146668E-1)[&rate=5.873698247489687E-4]:2.052981035567E-1,(26[&rate=5.873698247489687E-4]:6.381639891573E-1,(7[&rate=5.873698247489687E-4]:6.224977212075E-2,8[&rate=5.873698247489687E-4]:6.224977212075E-2)[&rate=5.873698247489687E-4]:4.69064901968E-1)[&rate=5.873698247489687E-4]:1.347631712143E-1)[&rate=5.873698247489687E-4]:1.60804502282E0)[&rate=5.873698247489687E-4]:3.523941112721E-1,146[&rate=5.873698247489687E-4]:7.13297427034E-1)[&rate=5.873698247489687E-4]:6.106872969063E-2,39[&rate=5.873698247489687E-4]:6.541475774897E-1)[&rate=5.873698247489687E-4]:9.296010470675E-2,16[&rate=5.873698247489687E-4]:2.832600608314E0)[&rate=5.873698247489687E-4]:5.25313168886E-2,((147[&rate=5.873698247489687E-4]:7.763559718225E-1,97[&rate=5.873698247489687E-4]:6.47940671276E-1)[&rate=5.873698247489687E-4]:2.419987424038E-2,40[&rate=5.873698247489687E-4]:7.431787968826E-1)[&rate=5.873698247489687E-4]:5.646020220246E-2)[&rate=5.873698247489687E-4]:1.964910471832E-1)[&rate=5.873698247489687E-4]:3.870113220489E-1)[&rate=5.873698247489687E-4]:7.626078557731E-2,((((126[&rate=5.873698247489687E-4]:1.09721934773E0,(120[&rate=5.873698247489687E-4]:1.442167415439E0,((138[&rate=5.873698247489687E-4]:2.196634102404E-1,136[&rate=5.873698247489687E-4]:8.815656092522E-2)[&rate=5.873698247489687E-4]:5.973132613384E-1,135[&rate=5.873698247489687E-4]:6.169766715788E-1)[&rate=5.873698247489687E-4]:5.731359493394E-1)[&rate=5.873698247489687E-4]:3.448640439758E-1)[&rate=5.873698247489687E-4]:4.507663405625E-1,119[&rate=5.873698247489687E-4]:2.333688210936E0)[&rate=5.873698247489687E-4]:4.705807657211E-2,(67[&rate=5.873698247489687E-4]:1.376096733432E-1,(122[&rate=5.873698247489687E-4]:2.348540539168E-1,(123[&rate=5.873698247489687E-4]:1.14617969901E-2,124[&rate=5.873698247489687E-4]:8.729556552972E-3)[&rate=5.873698247489687E-4]:2.233922569267E-1)[&rate=5.873698247489687E-4]:4.04028169767E-1)[&rate=5.873698247489687E-4]:2.102599018361E-1)[&rate=5.873698247489687E-4]:1.210036733014E-1,66[&rate=5.873698247489687E-4]:4.688732484807E-1)[&rate=5.873698247489687E-4]:3.198574479692E-1)[&rate=5.873698247489687E-4]:1.276140963024E-1,(32[&rate=5.873698247489687E-4]:1.520106428351E-2,34[&rate=5.873698247489687E-4]:3.71188725026E-2)[&rate=5.873698247489687E-4]:1.621222161967E-2)[&rate=5.873698247489687E-4]:1.019087009559E-3,((((((((75[&rate=5.873698247489687E-4]:4.704401078773E-1,(70[&rate=5.873698247489687E-4]:3.837666613518E-1,(74[&rate=5.873698247489687E-4]:3.21513122474E-1,76[&rate=5.873698247489687E-4]:3.21513122474E-1)[&rate=5.873698247489687E-4]:1.006097032613E-1)[&rate=5.873698247489687E-4]:4.831728214207E-2)[&rate=5.873698247489687E-4]:1.963857527838E-1,((((78[&rate=5.873698247489687E-4]:2.834440170589E-2,72[&rate=5.873698247489687E-4]:6.426593486579E-3)[&rate=5.873698247489687E-4]:1.928169749411E-1,(71[&rate=5.873698247489687E-4]:7.858523598043E-2,79[&rate=5.873698247489687E-4]:1.059824962545E-1)[&rate=5.873698247489687E-4]:1.151788803925E-1)[&rate=5.873698247489687E-4]:1.365739724501E-1,82[&rate=5.873698247489687E-4]:3.659545271791E-1)[&rate=5.873698247489687E-4]:5.932371115469E-2,(77[&rate=5.873698247489687E-4]:4.172888145262E-1,(73[&rate=5.873698247489687E-4]:4.1080336615E-1,(81[&rate=5.873698247489687E-4]:8.882562155329E-2,80[&rate=5.873698247489687E-4]:8.882562155329E-2)[&rate=5.873698247489687E-4]:2.726626761036E-1)[&rate=5.873698247489687E-4]:1.196490043092E-2)[&rate=5.873698247489687E-4]:3.538668408159E-2)[&rate=5.873698247489687E-4]:2.086709099985E-1)[&rate=5.873698247489687E-4]:4.734444089245E-1,53[&rate=5.873698247489687E-4]:3.938072109734E-1)[&rate=5.873698247489687E-4]:1.57032448584E-1,52[&rate=5.873698247489687E-4]:5.590363808689E-1)[&rate=5.873698247489687E-4]:4.13550869044E-2,((133[&rate=5.873698247489687E-4]:4.927746782328E-1,134[&rate=5.873698247489687E-4]:4.626376919316E-1)[&rate=5.873698247489687E-4]:1.413395651778E-1,137[&rate=5.873698247489687E-4]:6.752101338216E-1)[&rate=5.873698247489687E-4]:7.401600000195E-1)[&rate=5.873698247489687E-4]:7.517159659342E-2,(103[&rate=5.873698247489687E-4]:6.033265375325E-1,(29[&rate=5.873698247489687E-4]:6.892108046886E-1,(5[&rate=5.873698247489687E-4]:1.507742982911E-1,12[&rate=5.873698247489687E-4]:1.891304626746E-1)[&rate=5.873698247489687E-4]:3.932310269455E-1)[&rate=5.873698247489687E-4]:1.469924451727E-1)[&rate=5.873698247489687E-4]:1.736530261395E0)[&rate=5.873698247489687E-4]:5.959684637327E-1,125[&rate=5.873698247489687E-4]:1.052952293127E0)[&rate=5.873698247489687E-4]:2.52823817184E-1,((57[&rate=5.873698247489687E-4]:3.454981449002E-1,((55[&rate=5.873698247489687E-4]:2.479072816677E-1,56[&rate=5.873698247489687E-4]:2.479072816677E-1)[&rate=5.873698247489687E-4]:2.241137434682E-2,((59[&rate=5.873698247489687E-4]:2.142239607056E-1,(54[&rate=5.873698247489687E-4]:3.851012873753E-2,37[&rate=5.873698247489687E-4]:1.15012860978E-1)[&rate=5.873698247489687E-4]:1.374624658478E-1)[&rate=5.873698247489687E-4]:7.857578555918E-3,58[&rate=5.873698247489687E-4]:2.412072223216E-1)[&rate=5.873698247489687E-4]:5.643383806461E-2)[&rate=5.873698247489687E-4]:6.425052713693E-2)[&rate=5.873698247489687E-4]:4.275559034654E-1,68[&rate=5.873698247489687E-4]:7.211414800595E-1)[&rate=5.873698247489687E-4]:4.179679635845E-1)[&rate=5.873698247489687E-4]:3.259750738902E-1)[&rate=5.873698247489687E-4]:1.273799954688E-1,33[&rate=5.873698247489687E-4]:1.652918204363E-1);
tree STATE_58590000 [&joint=-20966.45302204578,lnP=-20966.45302204578] = [&R] (32[&rate=6.470266276806024E-4]:1.211952721238E-3,(33[&rate=6.470266276806024E-4]:4.111467509235E-3,(((((53[&rate=6.470266276806024E-4]:7.696418823428E-1,((((75[&rate=6.470266276806024E-4]:3.545220076615E-1,(76[&rate=6.470266276806024E-4]:2.685463682657E-1,(74[&rate=6.470266276806024E-4]:2.630619040217E-1,70[&rate=6.470266276806024E-4]:2.247057396383E-1)[&rate=6.470266276806024E-4]:5.48446424399E-3)[&rate=6.470266276806024E-4]:8.59756393958E-2)[&rate=6.470266276806024E-4]:1.257734594376E-1,((((79[&rate=6.470266276806024E-4]:1.833753013158E-1,(78[&rate=6.470266276806024E-4]:3.222065096011E-2,72[&rate=6.470266276806024E-4]:1.030284274079E-2)[&rate=6.470266276806024E-4]:1.511546503557E-1)[&rate=6.470266276806024E-4]:8.474093785276E-2,82[&rate=6.470266276806024E-4]:2.763354172506E-1)[&rate=6.470266276806024E-4]:2.176456889163E-2,77[&rate=6.470266276806024E-4]:3.254972464163E-1)[&rate=6.470266276806024E-4]:5.02352890877E-2,((73[&rate=6.470266276806024E-4]:2.743093992008E-1,(81[&rate=6.470266276806024E-4]:6.230921673988E-2,80[&rate=6.470266276806024E-4]:6.230921673988E-2)[&rate=6.470266276806024E-4]:1.626851139678E-1)[&rate=6.470266276806024E-4]:9.193681824233E-3,71[&rate=6.470266276806024E-4]:2.150099303402E-1)[&rate=6.470266276806024E-4]:9.770890653367E-2)[&rate=6.470266276806024E-4]:9.908347954041E-2)[&rate=6.470266276806024E-4]:8.806922365434E-1,((103[&rate=6.470266276806024E-4]:4.23658756077E-1,(29[&rate=6.470266276806024E-4]:4.006706952936E-1,(5[&rate=6.470266276806024E-4]:7.017493259283E-2,12[&rate=6.470266276806024E-4]:1.085310969763E-1)[&rate=6.470266276806024E-4]:1.852902832488E-1)[&rate=6.470266276806024E-4]:2.558647731122E-1)[&rate=6.470266276806024E-4]:1.538657491689E0,52[&rate=6.470266276806024E-4]:2.980225132054E-1)[&rate=6.470266276806024E-4]:3.246988531364E-1)[&rate=6.470266276806024E-4]:5.173286214814E-2,((137[&rate=6.470266276806024E-4]:6.691183951357E-1,133[&rate=6.470266276806024E-4]:6.280225047246E-1)[&rate=6.470266276806024E-4]:1.317278212481E-1,134[&rate=6.470266276806024E-4]:7.296133396715E-1)[&rate=6.470266276806024E-4]:6.885866781741E-1)[&rate=6.470266276806024E-4]:1.033843751643E-1)[&rate=6.470266276806024E-4]:3.507212885436E-1,125[&rate=6.470266276806024E-4]:9.099806572252E-1)[&rate=6.470266276806024E-4]:2.115577225963E-1,((55[&rate=6.470266276806024E-4]:4.338061780756E-1,(((37[&rate=6.470266276806024E-4]:1.424597353816E-1,59[&rate=6.470266276806024E-4]:1.042083692614E-1)[&rate=6.470266276806024E-4]:2.505104800791E-1,((57[&rate=6.470266276806024E-4]:1.523794470242E-1,54[&rate=6.470266276806024E-4]:1.113958404668E-1)[&rate=6.470266276806024E-4]:1.328746993741E-1,58[&rate=6.470266276806024E-4]:3.016475890212E-1)[&rate=6.470266276806024E-4]:7.219694337938E-2)[&rate=6.470266276806024E-4]:2.197374354803E-2,56[&rate=6.470266276806024E-4]:3.684958715769E-1)[&rate=6.470266276806024E-4]:6.531030649873E-2)[&rate=6.470266276806024E-4]:3.386373678908E-1,68[&rate=6.470266276806024E-4]:7.314599394091E-1)[&rate=6.470266276806024E-4]:2.234117737457E-1)[&rate=6.470266276806024E-4]:8.248941217717E-2,(((66[&rate=6.470266276806024E-4]:1.253177812895E-1,(126[&rate=6.470266276806024E-4]:9.262829285268E-1,(119[&rate=6.470266276806024E-4]:1.189132842378E0,(((138[&rate=6.470266276806024E-4]:2.190044527277E-1,136[&rate=6.470266276806024E-4]:8.749760341246E-2)[&rate=6.470266276806024E-4]:2.436010395263E-1,135[&rate=6.470266276806024E-4]:2.626054922539E-1)[&rate=6.470266276806024E-4]:2.577592071339E-1,120[&rate=6.470266276806024E-4]:7.724194939083E-1)[&rate=6.470266276806024E-4]:3.208229375105E-1)[&rate=6.470266276806024E-4]:5.228526087929E-1)[&rate=6.470266276806024E-4]:4.462090424476E-1)[&rate=6.470266276806024E-4]:2.261172632313E-1,(67[&rate=6.470266276806024E-4]:1.114215019804E-1,(122[&rate=6.470266276806024E-4]:4.016063768284E-1,(123[&rate=6.470266276806024E-4]:2.522364902708E-1,124[&rate=6.470266276806024E-4]:2.495042498336E-1)[&rate=6.470266276806024E-4]:1.493698865576E-1)[&rate=6.470266276806024E-4]:2.110876754927E-1)[&rate=6.470266276806024E-4]:2.400135425403E-1)[&rate=6.470266276806024E-4]:6.821664503941E-2,(((((69[&rate=6.470266276806024E-4]:6.876879886559E-1,(118[&rate=6.470266276806024E-4]:6.08192091991E-1,((130[&rate=6.470266276806024E-4]:1.698626410633E-1,(132[&rate=6.470266276806024E-4]:4.359906037557E-2,129[&rate=6.470266276806024E-4]:4.085933434821E-2)[&rate=6.470266276806024E-4]:1.29003306715E-1)[&rate=6.470266276806024E-4]:1.48315608715E-2,131[&rate=6.470266276806024E-4]:1.874339279621E-1)[&rate=6.470266276806024E-4]:2.865115886863E-1)[&rate=6.470266276806024E-4]:6.853699255527E-2)[&rate=6.470266276806024E-4]:7.368539432006E-1,(128[&rate=6.470266276806024E-4]:1.264606147185E0,((65[&rate=6.470266276806024E-4]:1.842314224462E-1,(62[&rate=6.470266276806024E-4]:2.789751995225E-1,(60[&rate=6.470266276806024E-4]:3.5160096672E-2,64[&rate=6.470266276806024E-4]:1.858450281787E-1)[&rate=6.470266276806024E-4]:5.203428093273E-2)[&rate=6.470266276806024E-4]:9.703704484147E-2)[&rate=6.470266276806024E-4]:3.746978064253E-1,(61[&rate=6.470266276806024E-4]:4.793568828755E-2,63[&rate=6.470266276806024E-4]:6.839797876509E-3)[&rate=6.470266276806024E-4]:7.027743625017E-1)[&rate=6.470266276806024E-4]:6.536221237935E-1)[&rate=6.470266276806024E-4]:9.250853164109E-3)[&rate=6.470266276806024E-4]:2.675275272387E-1,((45[&rate=6.470266276806024E-4]:6.124902601845E-1,(51[&rate=6.470266276806024E-4]:4.753521269135E-1,(44[&rate=6.470266276806024E-4]:6.392344164417E-2,47[&rate=6.470266276806024E-4]:6.938792251842E-2)[&rate=6.470266276806024E-4]:4.332866087665E-1)[&rate=6.470266276806024E-4]:1.18012450211E-1)[&rate=6.470266276806024E-4]:2.333270609386E-2,((50[&rate=6.470266276806024E-4]:7.974613222982E-2,49[&rate=6.470266276806024E-4]:7.974613222982E-2)[&rate=6.470266276806024E-4]:5.164980989062E-1,((46[&rate=6.470266276806024E-4]:3.841362818254E-1,((42[&rate=6.470266276806024E-4]:1.964624013338E-1,41[&rate=6.470266276806024E-4]:1.909979204596E-1)[&rate=6.470266276806024E-4]:6.944378186281E-2,48[&rate=6.470266276806024E-4]:3.041575493168E-1)[&rate=6.470266276806024E-4]:6.904977076002E-2)[&rate=6.470266276806024E-4]:1.307801910163E-1,43[&rate=6.470266276806024E-4]:5.149164728416E-1)[&rate=6.470266276806024E-4]:1.141146435401E-1)[&rate=6.470266276806024E-4]:1.498857120799E-2)[&rate=6.470266276806024E-4]:1.321653490185E-1)[&rate=6.470266276806024E-4]:4.407913272966E-2,(35[&rate=6.470266276806024E-4]:2.706429203341E-2,(36[&rate=6.470266276806024E-4]:4.388454644729E-2,(121[&rate=6.470266276806024E-4]:1.985044898204E0,127[&rate=6.470266276806024E-4]:2.426140788614E0)[&rate=6.470266276806024E-4]:1.382917030383E-1)[&rate=6.470266276806024E-4]:2.975508805187E-2)[&rate=6.470266276806024E-4]:2.963224499676E-2)[&rate=6.470266276806024E-4]:2.945126327184E-1,(((((40[&rate=6.470266276806024E-4]:4.1175714978E-1,((101[&rate=6.470266276806024E-4]:7.087669390551E-1,(((((11[&rate=6.470266276806024E-4]:5.996503971094E-1,140[&rate=6.470266276806024E-4]:5.804723149176E-1)[&rate=6.470266276806024E-4]:1.485458743519E-1,(23[&rate=6.470266276806024E-4]:6.153395074742E-1,(25[&rate=6.470266276806024E-4]:3.606508067626E-1,20[&rate=6.470266276806024E-4]:3.414727245709E-1)[&rate=6.470266276806024E-4]:2.656476048213E-1)[&rate=6.470266276806024E-4]:2.177882708362E-1)[&rate=6.470266276806024E-4]:3.855564046735E-1,102[&rate=6.470266276806024E-4]:6.799925147727E-2)[&rate=6.470266276806024E-4]:7.33860759538E-2,((((((148[&rate=6.470266276806024E-4]:2.395684670228E-1,143[&rate=6.470266276806024E-4]:2.368287409954E-1)[&rate=6.470266276806024E-4]:4.12707312997E-1,((106[&rate=6.470266276806024E-4]:1.17059728252E-1,(111[&rate=6.470266276806024E-4]:4.62201106357E-2,139[&rate=6.470266276806024E-4]:2.215625763891E-1)[&rate=6.470266276806024E-4]:8.727797378069E-2)[&rate=6.470266276806024E-4]:1.442391496013E-1,116[&rate=6.470266276806024E-4]:2.010249052505E-1)[&rate=6.470266276806024E-4]:4.128947103856E-1)[&rate=6.470266276806024E-4]:5.177869212253E-2,((((114[&rate=6.470266276806024E-4]:5.075266982303E-3,104[&rate=6.470266276806024E-4]:6.534923958508E-2)[&rate=6.470266276806024E-4]:3.335265284505E-1,(108[&rate=6.470266276806024E-4]:1.950450914916E-1,107[&rate=6.470266276806024E-4]:1.97784817519E-1)[&rate=6.470266276806024E-4]:2.010909505166E-1)[&rate=6.470266276806024E-4]:5.407117039779E-2,109[&rate=6.470266276806024E-4]:4.721250206251E-1)[&rate=6.470266276806024E-4]:1.561746929448E-1,(115[&rate=6.470266276806024E-4]:4.02240326458E-1,(19[&rate=6.470266276806024E-4]:4.406129952653E-1,13[&rate=6.470266276806024E-4]:4.022568308816E-1)[&rate=6.470266276806024E-4]:8.217527639823E-2)[&rate=6.470266276806024E-4]:1.466073323175E-1)[&rate=6.470266276806024E-4]:1.168506489832E-1)[&rate=6.470266276806024E-4]:1.497254552368E-1,((17[&rate=6.470266276806024E-4]:6.203961643242E-1,14[&rate=6.470266276806024E-4]:5.820399999405E-1)[&rate=6.470266276806024E-4]:1.412539126499E-1,(((30[&rate=6.470266276806024E-4]:3.347483269565E-1,4[&rate=6.470266276806024E-4]:1.621455872305E-1)[&rate=6.470266276806024E-4]:3.854027394548E-1,((117[&rate=6.470266276806024E-4]:4.42943834072E-1,112[&rate=6.470266276806024E-4]:4.402041080444E-1)[&rate=6.470266276806024E-4]:1.506018499964E-1,9[&rate=6.470266276806024E-4]:5.825867799587E-1)[&rate=6.470266276806024E-4]:1.427661521971E-2)[&rate=6.470266276806024E-4]:1.053496643662E-1,((113[&rate=6.470266276806024E-4]:2.734870538634E-1,110[&rate=6.470266276806024E-4]:2.680076018087E-1)[&rate=6.470266276806024E-4]:3.882030401355E-1,105[&rate=6.470266276806024E-4]:6.342928337252E-1)[&rate=6.470266276806024E-4]:4.874214362772E-2)[&rate=6.470266276806024E-4]:1.286167496368E-2)[&rate=6.470266276806024E-4]:1.743216312269E-1)[&rate=6.470266276806024E-4]:2.261673560201E-1,(24[&rate=6.470266276806024E-4]:9.732642932422E-1,((28[&rate=6.470266276806024E-4]:6.434431972671E-1,21[&rate=6.470266276806024E-4]:6.187856630206E-1)[&rate=6.470266276806024E-4]:2.291097883532E-1,1[&rate=6.470266276806024E-4]:8.62516157573E-2)[&rate=6.470266276806024E-4]:1.061907596767E-1)[&rate=6.470266276806024E-4]:2.381898394719E-1)[&rate=6.470266276806024E-4]:3.227011550708E-2,(142[&rate=6.470266276806024E-4]:1.608040169268E-1,((144[&rate=6.470266276806024E-4]:2.570370228053E-2,141[&rate=6.470266276806024E-4]:2.844342830789E-2)[&rate=6.470266276806024E-4]:5.865108736726E-3,145[&rate=6.470266276806024E-4]:3.70482630722E-2)[&rate=6.470266276806024E-4]:1.237557538546E-1)[&rate=6.470266276806024E-4]:1.167851738144E0)[&rate=6.470266276806024E-4]:5.930491482625E-2)[&rate=6.470266276806024E-4]:1.611834573251E-1,(((6[&rate=6.470266276806024E-4]:5.602456174192E-1,18[&rate=6.470266276806024E-4]:6.232593160493E-1)[&rate=6.470266276806024E-4]:1.535572245942E-1,(10[&rate=6.470266276806024E-4]:6.615590906279E-1,15[&rate=6.470266276806024E-4]:6.999152550114E-1)[&rate=6.470266276806024E-4]:6.868210754993E-2)[&rate=6.470266276806024E-4]:1.945446828604E-1,((((85[&rate=6.470266276806024E-4]:2.691265467708E-1,87[&rate=6.470266276806024E-4]:2.691265467708E-1)[&rate=6.470266276806024E-4]:1.849808719746E-2,(89[&rate=6.470266276806024E-4]:1.059883274582E-1,88[&rate=6.470266276806024E-4]:9.22896973212E-2)[&rate=6.470266276806024E-4]:1.953349366471E-1)[&rate=6.470266276806024E-4]:1.654240448736E-2,((86[&rate=6.470266276806024E-4]:1.434675330487E-1,((84[&rate=6.470266276806024E-4]:4.439900702513E-2,93[&rate=6.470266276806024E-4]:5.809763716215E-2)[&rate=6.470266276806024E-4]:2.908160299606E-2,83[&rate=6.470266276806024E-4]:7.34806100212E-2)[&rate=6.470266276806024E-4]:6.998692302753E-2)[&rate=6.470266276806024E-4]:6.251983936969E-2,((90[&rate=6.470266276806024E-4]:3.836545839205E-2,91[&rate=6.470266276806024E-4]:3.836545839205E-2)[&rate=6.470266276806024E-4]:1.294936486916E-1,92[&rate=6.470266276806024E-4]:1.678591070836E-1)[&rate=6.470266276806024E-4]:5.182689547179E-2)[&rate=6.470266276806024E-4]:9.817966603722E-2)[&rate=6.470266276806024E-4]:8.842677844995E-1,3[&rate=6.470266276806024E-4]:6.48708795558E-1)[&rate=6.470266276806024E-4]:2.075839347954E-1)[&rate=6.470266276806024E-4]:4.435363283754E-1)[&rate=6.470266276806024E-4]:4.116776063538E-1)[&rate=6.470266276806024E-4]:6.374638892196E-1,146[&rate=6.470266276806024E-4]:4.932852485158E-1)[&rate=6.470266276806024E-4]:3.869048049909E-2)[&rate=6.470266276806024E-4]:4.213093973301E-2,(((((22[&rate=6.470266276806024E-4]:3.352498381547E-1,27[&rate=6.470266276806024E-4]:3.516881943191E-1)[&rate=6.470266276806024E-4]:3.78685776987E-1,(2[&rate=6.470266276806024E-4]:4.558143449656E-1,31[&rate=6.470266276806024E-4]:6.832116052397E-1)[&rate=6.470266276806024E-4]:8.551853045006E-2)[&rate=6.470266276806024E-4]:4.431639878079E-3,((7[&rate=6.470266276806024E-4]:2.069680805156E-1,8[&rate=6.470266276806024E-4]:2.069680805156E-1)[&rate=6.470266276806024E-4]:3.801199487652E-1,26[&rate=6.470266276806024E-4]:6.939373443493E-1)[&rate=6.470266276806024E-4]:3.53888147801E-2)[&rate=6.470266276806024E-4]:1.780426553697E0,(16[&rate=6.470266276806024E-4]:2.435488826579E0,97[&rate=6.470266276806024E-4]:2.789576490957E-1)[&rate=6.470266276806024E-4]:1.946936569987E-2)[&rate=6.470266276806024E-4]:6.087318555543E-2,147[&rate=6.470266276806024E-4]:4.877155008976E-1)[&rate=6.470266276806024E-4]:2.354963779574E-2)[&rate=6.470266276806024E-4]:1.186320312376E-1,39[&rate=6.470266276806024E-4]:5.725201207506E-1)[&rate=6.470266276806024E-4]:9.035505858072E-3,((99[&rate=6.470266276806024E-4]:4.992720120408E-1,96[&rate=6.470266276806024E-4]:4.63752886358E-1)[&rate=6.470266276806024E-4]:1.042822626607E-1,(98[&rate=6.470266276806024E-4]:5.785864292114E-1,((100[&rate=6.470266276806024E-4]:1.064249203615E-1,94[&rate=6.470266276806024E-4]:1.064249203615E-1)[&rate=6.470266276806024E-4]:1.249065137347E-1,95[&rate=6.470266276806024E-4]:3.160308876483E-1)[&rate=6.470266276806024E-4]:2.734845033119E-1)[&rate=6.470266276806024E-4]:3.10992199288E-3)[&rate=6.470266276806024E-4]:1.282745759507E-1)[&rate=6.470266276806024E-4]:9.257176353576E-2,38[&rate=6.470266276806024E-4]:6.058213792153E-1)[&rate=6.470266276806024E-4]:3.477532370488E-1)[&rate=6.470266276806024E-4]:6.844251981155E-2)[&rate=6.470266276806024E-4]:6.998879799949E-2)[&rate=6.470266276806024E-4]:3.740148268125E-1,34[&rate=6.470266276806024E-4]:6.416157420448E-4)[&rate=6.470266276806024E-4]:1.990820793156E-2)[&rate=6.470266276806024E-4]:2.579937266717E-3);
tree STATE_58680000 [&joint=-20975.749231208938,lnP=-20975.749231208938] = [&R] (33[&rate=5.454086952060801E-4]:8.205011104954E-2,((34[&rate=5.454086952060801E-4]:1.701482728516E-3,((66[&rate=5.454086952060801E-4]:6.189277431498E-1,((119[&rate=5.454086952060801E-4]:2.062320186066E0,((126[&rate=5.454086952060801E-4]:9.719339371025E-1,(135[&rate=5.454086952060801E-4]:9.260720038924E-1,(138[&rate=5.454086952060801E-4]:4.437774274925E-1,136[&rate=5.454086952060801E-4]:3.122705781773E-1)[&rate=5.454086952060801E-4]:6.822945764E-1)[&rate=5.454086952060801E-4]:4.836192503745E-1)[&rate=5.454086952060801E-4]:1.012648854091E-1,120[&rate=5.454086952060801E-4]:1.763010934196E0)[&rate=5.454086952060801E-4]:2.034188409102E-1)[&rate=5.454086952060801E-4]:4.512032818259E-1,(67[&rate=5.454086952060801E-4]:3.304839206618E-1,((123[&rate=5.454086952060801E-4]:1.436703294658E-1,124[&rate=5.454086952060801E-4]:1.409380890287E-1)[&rate=5.454086952060801E-4]:8.233324265864E-2,122[&rate=5.454086952060801E-4]:2.260035721244E-1)[&rate=5.454086952060801E-4]:6.05752898878E-1)[&rate=5.454086952060801E-4]:1.50162834901E-1)[&rate=5.454086952060801E-4]:1.38280987587E-1)[&rate=5.454086952060801E-4]:1.566178127951E-1,((((53[&rate=5.454086952060801E-4]:7.894104145173E-1,((75[&rate=5.454086952060801E-4]:4.657521865735E-1,((74[&rate=5.454086952060801E-4]:3.649483489581E-1,70[&rate=5.454086952060801E-4]:3.265921845747E-1)[&rate=5.454086952060801E-4]:3.820964220525E-2,76[&rate=5.454086952060801E-4]:4.031579911634E-1)[&rate=5.454086952060801E-4]:6.259419541009E-2)[&rate=5.454086952060801E-4]:5.800951252344E-1,((((81[&rate=5.454086952060801E-4]:2.692541823236E-1,80[&rate=5.454086952060801E-4]:2.692541823236E-1)[&rate=5.454086952060801E-4]:4.331703092435E-1,73[&rate=5.454086952060801E-4]:7.517395600603E-1)[&rate=5.454086952060801E-4]:6.288762548175E-2,77[&rate=5.454086952060801E-4]:8.091477334873E-1)[&rate=5.454086952060801E-4]:1.140172458708E-1,((82[&rate=5.454086952060801E-4]:4.658840068964E-1,(78[&rate=5.454086952060801E-4]:1.295364056751E-1,72[&rate=5.454086952060801E-4]:1.076185974558E-1)[&rate=5.454086952060801E-4]:3.281284231393E-1)[&rate=5.454086952060801E-4]:6.724995899712E-2,(71[&rate=5.454086952060801E-4]:4.542200112674E-1,79[&rate=5.454086952060801E-4]:4.816172715414E-1)[&rate=5.454086952060801E-4]:4.329751627003E-2)[&rate=5.454086952060801E-4]:3.626337531905E-1)[&rate=5.454086952060801E-4]:1.172028803951E-1)[&rate=5.454086952060801E-4]:4.900261613215E-1)[&rate=5.454086952060801E-4]:1.205595235942E-1,(((134[&rate=5.454086952060801E-4]:6.130883063234E-1,(133[&rate=5.454086952060801E-4]:3.152399000546E-1,137[&rate=5.454086952060801E-4]:3.563357904656E-1)[&rate=5.454086952060801E-4]:3.2798539257E-1)[&rate=5.454086952060801E-4]:5.810476086194E-1,(103[&rate=5.454086952060801E-4]:7.003975382122E-1,(29[&rate=5.454086952060801E-4]:7.21838937223E-1,(5[&rate=5.454086952060801E-4]:5.831647222485E-2,12[&rate=5.454086952060801E-4]:9.667263660831E-2)[&rate=5.454086952060801E-4]:5.183169855462E-1)[&rate=5.454086952060801E-4]:2.11435313318E-1)[&rate=5.454086952060801E-4]:1.414286321936E0)[&rate=5.454086952060801E-4]:3.286585966067E-1,52[&rate=5.454086952060801E-4]:7.790487221938E-1)[&rate=5.454086952060801E-4]:1.39117937229E-1)[&rate=5.454086952060801E-4]:2.535880794798E-1,125[&rate=5.454086952060801E-4]:9.531755039301E-1)[&rate=5.454086952060801E-4]:3.806881245284E-1,((57[&rate=5.454086952060801E-4]:3.762819975972E-1,(((56[&rate=5.454086952060801E-4]:2.10572604849E-1,55[&rate=5.454086952060801E-4]:2.10572604849E-1)[&rate=5.454086952060801E-4]:4.12477202639E-2,((54[&rate=5.454086952060801E-4]:1.150577055711E-1,59[&rate=5.454086952060801E-4]:1.533090716914E-1)[&rate=5.454086952060801E-4]:9.819094681382E-2,37[&rate=5.454086952060801E-4]:2.897513846254E-1)[&rate=5.454086952060801E-4]:8.517027919316E-3)[&rate=5.454086952060801E-4]:9.904300615068E-2,58[&rate=5.454086952060801E-4]:3.781857356353E-1)[&rate=5.454086952060801E-4]:1.448970458493E-2)[&rate=5.454086952060801E-4]:1.378637179352E-1,68[&rate=5.454086952060801E-4]:4.622331472264E-1)[&rate=5.454086952060801E-4]:7.049638145654E-1)[&rate=5.454086952060801E-4]:1.560692319255E-1)[&rate=5.454086952060801E-4]:8.916962541368E-2)[&rate=5.454086952060801E-4]:3.89244919032E-2,(32[&rate=5.454086952060801E-4]:5.401222577905E-3,((((((62[&rate=5.454086952060801E-4]:2.982399683806E-1,(65[&rate=5.454086952060801E-4]:1.024856935478E-1,(60[&rate=5.454086952060801E-4]:4.957448684393E-2,64[&rate=5.454086952060801E-4]:2.002594183506E-1)[&rate=5.454086952060801E-4]:5.291120670385E-2)[&rate=5.454086952060801E-4]:3.973452915052E-3)[&rate=5.454086952060801E-4]:3.762128470662E-1,(61[&rate=5.454086952060801E-4]:6.213034649337E-2,63[&rate=5.454086952060801E-4]:2.103445608233E-2)[&rate=5.454086952060801E-4]:6.123224689534E-1)[&rate=5.454086952060801E-4]:7.538888366994E-1,(((118[&rate=5.454086952060801E-4]:7.593406741295E-1,((132[&rate=5.454086952060801E-4]:1.28078889993E-2,129[&rate=5.454086952060801E-4]:1.006816297194E-2)[&rate=5.454086952060801E-4]:1.045462277826E-1,(131[&rate=5.454086952060801E-4]:5.779358764798E-2,130[&rate=5.454086952060801E-4]:5.505386162063E-2)[&rate=5.454086952060801E-4]:5.95605291339E-2)[&rate=5.454086952060801E-4]:5.077399820051E-1)[&rate=5.454086952060801E-4]:1.986369709974E-1,69[&rate=5.454086952060801E-4]:9.689365492366E-1)[&rate=5.454086952060801E-4]:3.192998087512E-1,128[&rate=5.454086952060801E-4]:1.137551426481E0)[&rate=5.454086952060801E-4]:1.51064198268E-1)[&rate=5.454086952060801E-4]:3.724142165861E-1,((((50[&rate=5.454086952060801E-4]:3.857745022201E-1,49[&rate=5.454086952060801E-4]:3.857745022201E-1)[&rate=5.454086952060801E-4]:1.252040225114E-1,51[&rate=5.454086952060801E-4]:5.164430056058E-1)[&rate=5.454086952060801E-4]:1.202778878414E-1,(((41[&rate=5.454086952060801E-4]:3.954763514047E-1,(48[&rate=5.454086952060801E-4]:2.604743906786E-1,42[&rate=5.454086952060801E-4]:2.222230245584E-1)[&rate=5.454086952060801E-4]:1.787178077206E-1)[&rate=5.454086952060801E-4]:2.716378835887E-2,(46[&rate=5.454086952060801E-4]:3.940624744651E-1,43[&rate=5.454086952060801E-4]:3.940624744651E-1)[&rate=5.454086952060801E-4]:8.322247404145E-2)[&rate=5.454086952060801E-4]:9.349263983878E-2,(47[&rate=5.454086952060801E-4]:1.41421611227E-2,44[&rate=5.454086952060801E-4]:8.677680248446E-3)[&rate=5.454086952060801E-4]:5.566354272226E-1)[&rate=5.454086952060801E-4]:9.326570947339E-2)[&rate=5.454086952060801E-4]:9.267670324878E-2,45[&rate=5.454086952060801E-4]:7.485232797561E-1)[&rate=5.454086952060801E-4]:1.391103492875E-1)[&rate=5.454086952060801E-4]:3.320377712575E-1,(36[&rate=5.454086952060801E-4]:4.196692963836E-1,((127[&rate=5.454086952060801E-4]:2.453538218501E0,121[&rate=5.454086952060801E-4]:2.01244232809E0)[&rate=5.454086952060801E-4]:1.259009662699E-1,35[&rate=5.454086952060801E-4]:1.231589709951E-2)[&rate=5.454086952060801E-4]:3.607780568183E-1)[&rate=5.454086952060801E-4]:9.120653538697E-2)[&rate=5.454086952060801E-4]:1.517111169949E-1,((((((100[&rate=5.454086952060801E-4]:2.266292119293E-1,94[&rate=5.454086952060801E-4]:2.266292119293E-1)[&rate=5.454086952060801E-4]:2.327015219075E-1,95[&rate=5.454086952060801E-4]:5.440301873888E-1)[&rate=5.454086952060801E-4]:1.542486785078E-1,(99[&rate=5.454086952060801E-4]:5.058496723363E-1,96[&rate=5.454086952060801E-4]:4.703305466534E-1)[&rate=5.454086952060801E-4]:2.033581553087E-1)[&rate=5.454086952060801E-4]:1.544229224763E-3,98[&rate=5.454086952060801E-4]:6.888941333726E-1)[&rate=5.454086952060801E-4]:1.887025990543E-1,((((16[&rate=5.454086952060801E-4]:2.546004565643E0,146[&rate=5.454086952060801E-4]:5.807302187602E-1)[&rate=5.454086952060801E-4]:3.16407167215E-2,((31[&rate=5.454086952060801E-4]:8.520426935964E-1,((22[&rate=5.454086952060801E-4]:4.849911106716E-1,27[&rate=5.454086952060801E-4]:5.01429466836E-1)[&rate=5.454086952060801E-4]:2.702035139438E-1,((7[&rate=5.454086952060801E-4]:3.035724656851E-1,8[&rate=5.454086952060801E-4]:3.035724656851E-1)[&rate=5.454086952060801E-4]:3.140465198367E-1,26[&rate=5.454086952060801E-4]:7.244683005903E-1)[&rate=5.454086952060801E-4]:4.168522813477E-2)[&rate=5.454086952060801E-4]:4.205354843287E-2)[&rate=5.454086952060801E-4]:1.850872366416E-1,2[&rate=5.454086952060801E-4]:8.097326699639E-1)[&rate=5.454086952060801E-4]:1.639145489112E0)[&rate=5.454086952060801E-4]:9.390164712024E-3,97[&rate=5.454086952060801E-4]:4.305042695926E-1)[&rate=5.454086952060801E-4]:7.68934173981E-2,(39[&rate=5.454086952060801E-4]:5.186070747516E-1,((147[&rate=5.454086952060801E-4]:4.202388377609E-1,(101[&rate=5.454086952060801E-4]:8.597621118106E-1,((((((117[&rate=5.454086952060801E-4]:6.190336402053E-1,(113[&rate=5.454086952060801E-4]:5.271172900976E-1,(17[&rate=5.454086952060801E-4]:3.51312836015E-1,14[&rate=5.454086952060801E-4]:3.129566716313E-1)[&rate=5.454086952060801E-4]:2.141606184663E-1)[&rate=5.454086952060801E-4]:8.917662408011E-2)[&rate=5.454086952060801E-4]:3.514362998862E-2,((30[&rate=5.454086952060801E-4]:5.708495556716E-1,4[&rate=5.454086952060801E-4]:3.982468159456E-1)[&rate=5.454086952060801E-4]:1.608672438852E-1,(9[&rate=5.454086952060801E-4]:4.625966180226E-1,112[&rate=5.454086952060801E-4]:4.708157961047E-1)[&rate=5.454086952060801E-4]:1.458325103013E-1)[&rate=5.454086952060801E-4]:3.478923776038E-2)[&rate=5.454086952060801E-4]:6.042142059235E-2,(110[&rate=5.454086952060801E-4]:5.119788060288E-1,105[&rate=5.454086952060801E-4]:4.900609978097E-1)[&rate=5.454086952060801E-4]:1.944007066752E-1)[&rate=5.454086952060801E-4]:3.512218150377E-1,((((((114[&rate=5.454086952060801E-4]:2.064538512337E-1,104[&rate=5.454086952060801E-4]:2.667278238364E-1)[&rate=5.454086952060801E-4]:1.401189936259E-1,108[&rate=5.454086952060801E-4]:4.04107091435E-1)[&rate=5.454086952060801E-4]:2.325338629938E-1,(109[&rate=5.454086952060801E-4]:6.431068750835E-1,107[&rate=5.454086952060801E-4]:6.239287928917E-1)[&rate=5.454086952060801E-4]:1.545188756448E-2)[&rate=5.454086952060801E-4]:1.169220869656E-1,115[&rate=5.454086952060801E-4]:6.960287948191E-1)[&rate=5.454086952060801E-4]:1.248244182756E-2,(19[&rate=5.454086952060801E-4]:5.268573478881E-1,13[&rate=5.454086952060801E-4]:4.885011835044E-1)[&rate=5.454086952060801E-4]:3.022018339641E-1)[&rate=5.454086952060801E-4]:1.592439027596E-1,((148[&rate=5.454086952060801E-4]:4.299399701016E-1,143[&rate=5.454086952060801E-4]:4.272002440742E-1)[&rate=5.454086952060801E-4]:2.505385851937E-1,(116[&rate=5.454086952060801E-4]:6.090501602164E-1,(111[&rate=5.454086952060801E-4]:5.370364137049E-1,(106[&rate=5.454086952060801E-4]:5.825434638154E-2,139[&rate=5.454086952060801E-4]:2.500351682993E-1)[&rate=5.454086952060801E-4]:4.623437111589E-1)[&rate=5.454086952060801E-4]:1.487260752787E-1)[&rate=5.454086952060801E-4]:3.307223069514E-2)[&rate=5.454086952060801E-4]:2.256327484947E-1)[&rate=5.454086952060801E-4]:1.131338595683E-1)[&rate=5.454086952060801E-4]:1.557211890699E-1,(((((140[&rate=5.454086952060801E-4]:4.347670612492E-1,11[&rate=5.454086952060801E-4]:4.53945143441E-1)[&rate=5.454086952060801E-4]:1.909229731473E-1,(23[&rate=5.454086952060801E-4]:6.029237710979E-1,(25[&rate=5.454086952060801E-4]:5.380079320055E-1,20[&rate=5.454086952060801E-4]:5.188298498138E-1)[&rate=5.454086952060801E-4]:7.587474320202E-2)[&rate=5.454086952060801E-4]:1.268758523396E-1)[&rate=5.454086952060801E-4]:4.104104382717E-1,((1[&rate=5.454086952060801E-4]:5.750274465531E-2,(28[&rate=5.454086952060801E-4]:5.5999643524E-1,21[&rate=5.454086952060801E-4]:5.353389009936E-1)[&rate=5.454086952060801E-4]:2.838076792783E-1)[&rate=5.454086952060801E-4]:2.367904294076E-1,24[&rate=5.454086952060801E-4]:1.075115091871E0)[&rate=5.454086952060801E-4]:7.605387394771E-2)[&rate=5.454086952060801E-4]:7.816822831638E-2,102[&rate=5.454086952060801E-4]:6.769335851886E-2)[&rate=5.454086952060801E-4]:3.444892152329E-2,(142[&rate=5.454086952060801E-4]:6.61693244678E-1,((145[&rate=5.454086952060801E-4]:1.73153534439E-1,141[&rate=5.454086952060801E-4]:1.704138084114E-1)[&rate=5.454086952060801E-4]:9.931189527937E-2,144[&rate=5.454086952060801E-4]:2.669859776634E-1)[&rate=5.454086952060801E-4]:3.892278149597E-1)[&rate=5.454086952060801E-4]:6.8702437783E-1)[&rate=5.454086952060801E-4]:4.268708608456E-2)[&rate=5.454086952060801E-4]:8.151034966138E-2,((((((90[&rate=5.454086952060801E-4]:2.161756035362E-2,91[&rate=5.454086952060801E-4]:2.161756035362E-2)[&rate=5.454086952060801E-4]:1.018731328888E-1,92[&rate=5.454086952060801E-4]:1.234906932425E-1)[&rate=5.454086952060801E-4]:5.656291248107E-2,(84[&rate=5.454086952060801E-4]:9.228278678066E-2,93[&rate=5.454086952060801E-4]:1.059814169177E-1)[&rate=5.454086952060801E-4]:7.407218880585E-2)[&rate=5.454086952060801E-4]:1.290139419262E-1,((89[&rate=5.454086952060801E-4]:7.165207124107E-2,88[&rate=5.454086952060801E-4]:5.795344110406E-2)[&rate=5.454086952060801E-4]:1.981997994008E-1,87[&rate=5.454086952060801E-4]:2.561532405048E-1)[&rate=5.454086952060801E-4]:3.921567700795E-2)[&rate=5.454086952060801E-4]:6.846384651683E-2,((86[&rate=5.454086952060801E-4]:7.694949766954E-2,85[&rate=5.454086952060801E-4]:7.694949766954E-2)[&rate=5.454086952060801E-4]:6.995374671573E-3,83[&rate=5.454086952060801E-4]:8.394487234112E-2)[&rate=5.454086952060801E-4]:2.798878916885E-1)[&rate=5.454086952060801E-4]:8.314894364566E-1,((18[&rate=5.454086952060801E-4]:5.736979586335E-1,(6[&rate=5.454086952060801E-4]:4.413047353691E-1,(10[&rate=5.454086952060801E-4]:3.145792049753E-1,15[&rate=5.454086952060801E-4]:3.529353693588E-1)[&rate=5.454086952060801E-4]:1.431638865582E-1)[&rate=5.454086952060801E-4]:6.937952463427E-2)[&rate=5.454086952060801E-4]:1.422007964703E-1,3[&rate=5.454086952060801E-4]:6.008302619532E-1)[&rate=5.454086952060801E-4]:5.476591113585E-2)[&rate=5.454086952060801E-4]:5.680038166717E-1)[&rate=5.454086952060801E-4]:6.389018480775E-1)[&rate=5.454086952060801E-4]:4.762638357637E-1)[&rate=5.454086952060801E-4]:1.544707230905E-1,40[&rate=5.454086952060801E-4]:5.17332511671E-1)[&rate=5.454086952060801E-4]:1.274563080568E-3)[&rate=5.454086952060801E-4]:5.982886360532E-2)[&rate=5.454086952060801E-4]:1.707454935236E-1)[&rate=5.454086952060801E-4]:2.12475272742E-1,38[&rate=5.454086952060801E-4]:8.933506936935E-1)[&rate=5.454086952060801E-4]:3.250263591217E-1)[&rate=5.454086952060801E-4]:2.743211231274E-1)[&rate=5.454086952060801E-4]:1.330694383472E-2)[&rate=5.454086952060801E-4]:5.78624925822E-2);
tree STATE_58770000 [&joint=-20987.71562251499,lnP=-20987.71562251499] = [&R] ((((((((137[&rate=5.522242700539728E-4]:3.024915924767E-1,133[&rate=5.522242700539728E-4]:2.613957020657E-1)[&rate=5.522242700539728E-4]:2.271532519444E-1,134[&rate=5.522242700539728E-4]:4.58411967709E-1)[&rate=5.522242700539728E-4]:9.261219946206E-1,(52[&rate=5.522242700539728E-4]:6.276853743618E-1,(103[&rate=5.522242700539728E-4]:8.555174751182E-1,(29[&rate=5.522242700539728E-4]:8.691222924598E-1,(5[&rate=5.522242700539728E-4]:2.155769317321E-1,12[&rate=5.522242700539728E-4]:2.539330961155E-1)[&rate=5.522242700539728E-4]:5.083398812757E-1)[&rate=5.522242700539728E-4]:2.192718949873E-1)[&rate=5.522242700539728E-4]:1.436461633805E0)[&rate=5.522242700539728E-4]:1.310279861207E-2)[&rate=5.522242700539728E-4]:7.917463568638E-2,(((((74[&rate=5.522242700539728E-4]:4.712882951202E-1,70[&rate=5.522242700539728E-4]:4.329321307367E-1)[&rate=5.522242700539728E-4]:7.696069774065E-3,76[&rate=5.522242700539728E-4]:4.789843648942E-1)[&rate=5.522242700539728E-4]:4.155987678614E-2,75[&rate=5.522242700539728E-4]:5.205442416804E-1)[&rate=5.522242700539728E-4]:1.792635797287E-1,((((82[&rate=5.522242700539728E-4]:1.75160635348E-1,(78[&rate=5.522242700539728E-4]:1.437069602454E-1,72[&rate=5.522242700539728E-4]:1.217891520261E-1)[&rate=5.522242700539728E-4]:2.323449702055E-2)[&rate=5.522242700539728E-4]:1.697344922531E-1,(71[&rate=5.522242700539728E-4]:1.210216803774E-1,79[&rate=5.522242700539728E-4]:1.484189406514E-1)[&rate=5.522242700539728E-4]:1.882570088677E-1)[&rate=5.522242700539728E-4]:5.585181328529E-2,(73[&rate=5.522242700539728E-4]:4.227306678089E-1,(81[&rate=5.522242700539728E-4]:1.011311835447E-1,80[&rate=5.522242700539728E-4]:1.011311835447E-1)[&rate=5.522242700539728E-4]:2.722844157711E-1)[&rate=5.522242700539728E-4]:1.089298540628E-2)[&rate=5.522242700539728E-4]:9.735638800636E-2,77[&rate=5.522242700539728E-4]:5.255005891669E-1)[&rate=5.522242700539728E-4]:1.688277801874E-1)[&rate=5.522242700539728E-4]:7.39766255042E-1,53[&rate=5.522242700539728E-4]:6.931110178389E-1)[&rate=5.522242700539728E-4]:1.865506951E-2)[&rate=5.522242700539728E-4]:6.237569412436E-1,125[&rate=5.522242700539728E-4]:1.125140514931E0)[&rate=5.522242700539728E-4]:1.993806712319E-1,((57[&rate=5.522242700539728E-4]:5.511355604903E-1,((56[&rate=5.522242700539728E-4]:1.875980881839E-1,55[&rate=5.522242700539728E-4]:1.875980881839E-1)[&rate=5.522242700539728E-4]:2.607506950222E-1,(54[&rate=5.522242700539728E-4]:2.856486267663E-1,(37[&rate=5.522242700539728E-4]:3.58450617825E-1,(59[&rate=5.522242700539728E-4]:1.631690777767E-1,58[&rate=5.522242700539728E-4]:1.822947608368E-1)[&rate=5.522242700539728E-4]:1.570301739281E-1)[&rate=5.522242700539728E-4]:3.700741181744E-3)[&rate=5.522242700539728E-4]:1.326455116312E-1)[&rate=5.522242700539728E-4]:9.18578155354E-2)[&rate=5.522242700539728E-4]:2.572381690557E-1,68[&rate=5.522242700539728E-4]:7.564611612399E-1)[&rate=5.522242700539728E-4]:4.013933582565E-1)[&rate=5.522242700539728E-4]:2.61972841497E-1,34[&rate=5.522242700539728E-4]:9.093024591081E-3)[&rate=5.522242700539728E-4]:2.320683808934E-1,(((33[&rate=5.522242700539728E-4]:5.842266959229E-3,32[&rate=5.522242700539728E-4]:3.628149045145E-4)[&rate=5.522242700539728E-4]:2.197705099937E-2,(((((135[&rate=5.522242700539728E-4]:5.456802957836E-1,(138[&rate=5.522242700539728E-4]:2.855242415673E-1,136[&rate=5.522242700539728E-4]:1.540173922521E-1)[&rate=5.522242700539728E-4]:4.601560542164E-1)[&rate=5.522242700539728E-4]:2.276184219586E-1,(120[&rate=5.522242700539728E-4]:6.921038258328E-1,119[&rate=5.522242700539728E-4]:7.879942367916E-1)[&rate=5.522242700539728E-4]:3.332496864299E-1)[&rate=5.522242700539728E-4]:6.505292092637E-1,126[&rate=5.522242700539728E-4]:9.860706098415E-1)[&rate=5.522242700539728E-4]:7.116516802284E-1,66[&rate=5.522242700539728E-4]:4.505481003849E-1)[&rate=5.522242700539728E-4]:7.695081821014E-2,(67[&rate=5.522242700539728E-4]:1.800859467332E-1,((124[&rate=5.522242700539728E-4]:1.821169418186E-1,122[&rate=5.522242700539728E-4]:1.848491822558E-1)[&rate=5.522242700539728E-4]:2.164126990755E-2,123[&rate=5.522242700539728E-4]:2.064904521633E-1)[&rate=5.522242700539728E-4]:4.748680449106E-1)[&rate=5.522242700539728E-4]:3.474129718618E-1)[&rate=5.522242700539728E-4]:3.79772454158E-1)[&rate=5.522242700539728E-4]:4.144755394041E-2,((((121[&rate=5.522242700539728E-4]:1.984172151609E0,127[&rate=5.522242700539728E-4]:2.42526804202E0)[&rate=5.522242700539728E-4]:2.935962381225E-1,36[&rate=5.522242700539728E-4]:1.983163349371E-1)[&rate=5.522242700539728E-4]:2.069788179998E-1,(35[&rate=5.522242700539728E-4]:3.549980991853E-1,((((62[&rate=5.522242700539728E-4]:4.569406065597E-1,(65[&rate=5.522242700539728E-4]:2.640110411673E-1,(64[&rate=5.522242700539728E-4]:2.351350029993E-1,60[&rate=5.522242700539728E-4]:8.44500714926E-2)[&rate=5.522242700539728E-4]:1.795609696747E-1)[&rate=5.522242700539728E-4]:1.148743474654E-3)[&rate=5.522242700539728E-4]:2.626731745143E-1,(61[&rate=5.522242700539728E-4]:3.827948336669E-1,63[&rate=5.522242700539728E-4]:3.416989432559E-1)[&rate=5.522242700539728E-4]:3.36818947407E-1)[&rate=5.522242700539728E-4]:1.079363191988E0,((118[&rate=5.522242700539728E-4]:5.653767775292E-1,(69[&rate=5.522242700539728E-4]:5.657542936368E-1,(129[&rate=5.522242700539728E-4]:9.448386562993E-2,(132[&rate=5.522242700539728E-4]:7.863677122062E-2,(130[&rate=5.522242700539728E-4]:4.27095515687E-2,131[&rate=5.522242700539728E-4]:4.544927759606E-2)[&rate=5.522242700539728E-4]:3.318749362456E-2)[&rate=5.522242700539728E-4]:1.858682043666E-2)[&rate=5.522242700539728E-4]:3.233252225273E-1)[&rate=5.522242700539728E-4]:1.058138800208E-2)[&rate=5.522242700539728E-4]:8.699672923578E-1,128[&rate=5.522242700539728E-4]:1.29561804249E0)[&rate=5.522242700539728E-4]:3.636329031753E-1)[&rate=5.522242700539728E-4]:1.236635656113E-1,(((((41[&rate=5.522242700539728E-4]:2.603113863839E-1,(42[&rate=5.522242700539728E-4]:2.081922482897E-1,48[&rate=5.522242700539728E-4]:2.4644361441E-1)[&rate=5.522242700539728E-4]:5.758361896837E-2)[&rate=5.522242700539728E-4]:1.429900060295E-1,46[&rate=5.522242700539728E-4]:4.579462011563E-1)[&rate=5.522242700539728E-4]:7.486534009181E-2,43[&rate=5.522242700539728E-4]:5.328115412481E-1)[&rate=5.522242700539728E-4]:2.191187502718E-2,(51[&rate=5.522242700539728E-4]:4.917094941067E-1,((50[&rate=5.522242700539728E-4]:3.08632248487E-1,49[&rate=5.522242700539728E-4]:3.08632248487E-1)[&rate=5.522242700539728E-4]:1.522030397166E-1,(44[&rate=5.522242700539728E-4]:2.416528610256E-1,47[&rate=5.522242700539728E-4]:2.471173418998E-1)[&rate=5.522242700539728E-4]:2.465048315495E-1)[&rate=5.522242700539728E-4]:2.540972502885E-2)[&rate=5.522242700539728E-4]:3.569151779712E-2)[&rate=5.522242700539728E-4]:6.393196040548E-2,45[&rate=5.522242700539728E-4]:6.104586553694E-1)[&rate=5.522242700539728E-4]:3.990596436156E-1)[&rate=5.522242700539728E-4]:1.008507111966E-1)[&rate=5.522242700539728E-4]:3.721711285896E-3)[&rate=5.522242700539728E-4]:5.122947758344E-1,(((((((147[&rate=5.522242700539728E-4]:4.254101317145E-1,39[&rate=5.522242700539728E-4]:3.680330825342E-1)[&rate=5.522242700539728E-4]:4.671524008758E-3,(101[&rate=5.522242700539728E-4]:5.91935888632E-1,(((142[&rate=5.522242700539728E-4]:3.263133708419E-1,(145[&rate=5.522242700539728E-4]:2.987962475031E-1,(144[&rate=5.522242700539728E-4]:2.201710830271E-1,141[&rate=5.522242700539728E-4]:2.229108090544E-1)[&rate=5.522242700539728E-4]:7.314571242106E-2)[&rate=5.522242700539728E-4]:2.751712333886E-2)[&rate=5.522242700539728E-4]:1.111440889357E0,(((((20[&rate=5.522242700539728E-4]:6.609397611707E-1,23[&rate=5.522242700539728E-4]:6.691589392528E-1)[&rate=5.522242700539728E-4]:3.915457537062E-2,25[&rate=5.522242700539728E-4]:7.192724187331E-1)[&rate=5.522242700539728E-4]:1.899578514545E-1,(140[&rate=5.522242700539728E-4]:6.627370240627E-1,11[&rate=5.522242700539728E-4]:6.819151062544E-1)[&rate=5.522242700539728E-4]:1.314247529743E-1)[&rate=5.522242700539728E-4]:4.145227406385E-1,(102[&rate=5.522242700539728E-4]:1.009878313135E-1,(((28[&rate=5.522242700539728E-4]:8.141371443077E-1,21[&rate=5.522242700539728E-4]:7.894796100613E-1)[&rate=5.522242700539728E-4]:4.293327583536E-2,1[&rate=5.522242700539728E-4]:7.076905028012E-2)[&rate=5.522242700539728E-4]:1.325353664181E-1,24[&rate=5.522242700539728E-4]:9.841263345064E-1)[&rate=5.522242700539728E-4]:2.785053324235E-1)[&rate=5.522242700539728E-4]:6.112134389618E-2)[&rate=5.522242700539728E-4]:2.049522726249E-2,(((110[&rate=5.522242700539728E-4]:6.459199240961E-1,(113[&rate=5.522242700539728E-4]:5.076452063438E-1,105[&rate=5.522242700539728E-4]:4.8024794607E-1)[&rate=5.522242700539728E-4]:1.43754169807E-1)[&rate=5.522242700539728E-4]:1.749536551555E-1,((((30[&rate=5.522242700539728E-4]:3.813269961163E-1,4[&rate=5.522242700539728E-4]:2.087242563903E-1)[&rate=5.522242700539728E-4]:2.861037551042E-1,112[&rate=5.522242700539728E-4]:5.523622580697E-1)[&rate=5.522242700539728E-4]:4.607778841111E-3,(9[&rate=5.522242700539728E-4]:5.121790345951E-1,(17[&rate=5.522242700539728E-4]:3.12288745402E-1,14[&rate=5.522242700539728E-4]:2.739325810183E-1)[&rate=5.522242700539728E-4]:2.464656316588E-1)[&rate=5.522242700539728E-4]:3.657182423363E-2)[&rate=5.522242700539728E-4]:3.057988862912E-2,117[&rate=5.522242700539728E-4]:5.902896515675E-1)[&rate=5.522242700539728E-4]:2.388031057663E-1)[&rate=5.522242700539728E-4]:2.095287691218E-1,((((((109[&rate=5.522242700539728E-4]:3.114202769036E-1,(114[&rate=5.522242700539728E-4]:6.559281878156E-3,104[&rate=5.522242700539728E-4]:6.683325448093E-2)[&rate=5.522242700539728E-4]:2.254089402309E-1)[&rate=5.522242700539728E-4]:2.499933984986E-2,107[&rate=5.522242700539728E-4]:3.172415345617E-1)[&rate=5.522242700539728E-4]:2.066469289485E-1,108[&rate=5.522242700539728E-4]:5.211487374828E-1)[&rate=5.522242700539728E-4]:1.643124542869E-1,(19[&rate=5.522242700539728E-4]:2.914168261802E-1,13[&rate=5.522242700539728E-4]:2.530606617965E-1)[&rate=5.522242700539728E-4]:4.570580642196E-1)[&rate=5.522242700539728E-4]:1.446241911489E-2,115[&rate=5.522242700539728E-4]:6.423893643092E-1)[&rate=5.522242700539728E-4]:4.38925715499E-2,((((139[&rate=5.522242700539728E-4]:3.261799113753E-1,106[&rate=5.522242700539728E-4]:1.343990894575E-1)[&rate=5.522242700539728E-4]:8.285188431377E-2,111[&rate=5.522242700539728E-4]:2.336893299357E-1)[&rate=5.522242700539728E-4]:1.472644084598E-2,116[&rate=5.522242700539728E-4]:1.717034420145E-1)[&rate=5.522242700539728E-4]:5.091913796407E-1,(148[&rate=5.522242700539728E-4]:2.517364770937E-1,143[&rate=5.522242700539728E-4]:2.489967510663E-1)[&rate=5.522242700539728E-4]:4.675145089452E-1)[&rate=5.522242700539728E-4]:5.387114203835E-3)[&rate=5.522242700539728E-4]:2.674080837472E-1)[&rate=5.522242700539728E-4]:2.206952047837E-1)[&rate=5.522242700539728E-4]:8.574515261038E-3)[&rate=5.522242700539728E-4]:1.051331732844E-1,((((((90[&rate=5.522242700539728E-4]:3.209726877763E-2,91[&rate=5.522242700539728E-4]:3.209726877763E-2)[&rate=5.522242700539728E-4]:1.445380184415E-1,92[&rate=5.522242700539728E-4]:1.766352872191E-1)[&rate=5.522242700539728E-4]:4.361384213038E-1,((86[&rate=5.522242700539728E-4]:1.659700189292E-1,((84[&rate=5.522242700539728E-4]:1.188029222265E-1,93[&rate=5.522242700539728E-4]:1.325015523635E-1)[&rate=5.522242700539728E-4]:4.541868713997E-2,83[&rate=5.522242700539728E-4]:1.642216093665E-1)[&rate=5.522242700539728E-4]:1.748409562746E-3)[&rate=5.522242700539728E-4]:7.630512915695E-3,85[&rate=5.522242700539728E-4]:1.736005318449E-1)[&rate=5.522242700539728E-4]:4.254745465409E-1)[&rate=5.522242700539728E-4]:1.474246721002E-1,87[&rate=5.522242700539728E-4]:7.46499750486E-1)[&rate=5.522242700539728E-4]:4.564072416758E-1,(89[&rate=5.522242700539728E-4]:2.35940549596E-1,88[&rate=5.522242700539728E-4]:2.22241919459E-1)[&rate=5.522242700539728E-4]:9.806650727028E-1)[&rate=5.522242700539728E-4]:2.165652116177E-1,((10[&rate=5.522242700539728E-4]:5.726883366644E-1,15[&rate=5.522242700539728E-4]:6.110445010478E-1)[&rate=5.522242700539728E-4]:1.006364584099E-1,((18[&rate=5.522242700539728E-4]:6.68364387306E-1,3[&rate=5.522242700539728E-4]:5.532958941554E-1)[&rate=5.522242700539728E-4]:9.017607928762E-3,6[&rate=5.522242700539728E-4]:6.143682966046E-1)[&rate=5.522242700539728E-4]:4.251814230527E-2)[&rate=5.522242700539728E-4]:2.74914531993E-1)[&rate=5.522242700539728E-4]:4.138261886078E-1)[&rate=5.522242700539728E-4]:3.011032496693E-1)[&rate=5.522242700539728E-4]:7.539328769047E-1)[&rate=5.522242700539728E-4]:1.915207567547E-2,97[&rate=5.522242700539728E-4]:3.208184308522E-1)[&rate=5.522242700539728E-4]:2.170435944345E-2,((((22[&rate=5.522242700539728E-4]:3.343423770735E-1,27[&rate=5.522242700539728E-4]:3.507807332379E-1)[&rate=5.522242700539728E-4]:3.962633305021E-1,(31[&rate=5.522242700539728E-4]:5.523789272317E-1,2[&rate=5.522242700539728E-4]:3.249816669577E-1)[&rate=5.522242700539728E-4]:2.33021300892E-1)[&rate=5.522242700539728E-4]:5.299436784231E-2,((7[&rate=5.522242700539728E-4]:2.195159971133E-1,8[&rate=5.522242700539728E-4]:2.195159971133E-1)[&rate=5.522242700539728E-4]:3.386104277079E-1,26[&rate=5.522242700539728E-4]:6.649757398897E-1)[&rate=5.522242700539728E-4]:1.295832396379E-1)[&rate=5.522242700539728E-4]:1.525205381643E0,16[&rate=5.522242700539728E-4]:2.264969840622E0)[&rate=5.522242700539728E-4]:2.340841271567E-1)[&rate=5.522242700539728E-4]:2.283859506315E-2,((96[&rate=5.522242700539728E-4]:4.742842799521E-1,99[&rate=5.522242700539728E-4]:5.098034056349E-1)[&rate=5.522242700539728E-4]:6.42695087531E-2,(98[&rate=5.522242700539728E-4]:4.845605811256E-1,((100[&rate=5.522242700539728E-4]:1.786546229476E-1,94[&rate=5.522242700539728E-4]:1.786546229476E-1)[&rate=5.522242700539728E-4]:9.341193352341E-2,95[&rate=5.522242700539728E-4]:3.567660100231E-1)[&rate=5.522242700539728E-4]:1.387235328512E-1)[&rate=5.522242700539728E-4]:6.765440976525E-2)[&rate=5.522242700539728E-4]:1.259994638049E-2)[&rate=5.522242700539728E-4]:4.293887564956E-1,(146[&rate=5.522242700539728E-4]:9.764155032257E-1,40[&rate=5.522242700539728E-4]:8.561969239908E-1)[&rate=5.522242700539728E-4]:9.591469229784E-3)[&rate=5.522242700539728E-4]:3.425887579741E-1,38[&rate=5.522242700539728E-4]:1.140071140266E0)[&rate=5.522242700539728E-4]:3.333088925554E-1)[&rate=5.522242700539728E-4]:7.770434038792E-2)[&rate=5.522242700539728E-4]:1.554561774211E-1);
tree STATE_58860000 [&joint=-20974.092584597878,lnP=-20974.092584597878] = [&R] ((((34[&rate=5.610803526297759E-4]:7.031598850205E-3,(((((((118[&rate=5.610803526297759E-4]:9.689137792926E-1,(131[&rate=5.610803526297759E-4]:4.823426839971E-1,((129[&rate=5.610803526297759E-4]:2.865311031793E-3,132[&rate=5.610803526297759E-4]:5.60503705915E-3)[&rate=5.610803526297759E-4]:3.2817655122E-1,130[&rate=5.610803526297759E-4]:3.310418622517E-1)[&rate=5.610803526297759E-4]:1.48561095718E-1)[&rate=5.610803526297759E-4]:3.52324519953E-1)[&rate=5.610803526297759E-4]:3.771761802968E-2,69[&rate=5.610803526297759E-4]:1.017590301432E0)[&rate=5.610803526297759E-4]:4.516982386032E-1,(((65[&rate=5.610803526297759E-4]:3.693291808483E-1,(62[&rate=5.610803526297759E-4]:3.809830774279E-1,60[&rate=5.610803526297759E-4]:1.892022555101E-1)[&rate=5.610803526297759E-4]:1.801269253382E-1)[&rate=5.610803526297759E-4]:6.62650787646E-2,64[&rate=5.610803526297759E-4]:5.862791911196E-1)[&rate=5.610803526297759E-4]:1.692049411413E-1,(61[&rate=5.610803526297759E-4]:6.689728585195E-2,63[&rate=5.610803526297759E-4]:2.580139544091E-2)[&rate=5.610803526297759E-4]:7.2968273682E-1)[&rate=5.610803526297759E-4]:6.617496132536E-1)[&rate=5.610803526297759E-4]:5.088831570522E-2,128[&rate=5.610803526297759E-4]:1.369491924233E0)[&rate=5.610803526297759E-4]:2.546170653708E-1,(45[&rate=5.610803526297759E-4]:7.564572922919E-1,((((50[&rate=5.610803526297759E-4]:2.881070865999E-1,49[&rate=5.610803526297759E-4]:2.881070865999E-1)[&rate=5.610803526297759E-4]:2.307807457591E-1,51[&rate=5.610803526297759E-4]:5.243523132332E-1)[&rate=5.610803526297759E-4]:4.238283236157E-2,(44[&rate=5.610803526297759E-4]:4.923905233377E-2,47[&rate=5.610803526297759E-4]:5.470353320802E-2)[&rate=5.610803526297759E-4]:5.393540167583E-1)[&rate=5.610803526297759E-4]:6.342677632014E-2,((46[&rate=5.610803526297759E-4]:3.019264932251E-1,(41[&rate=5.610803526297759E-4]:1.926064393676E-1,(48[&rate=5.610803526297759E-4]:1.839308907148E-1,42[&rate=5.610803526297759E-4]:1.456795245946E-1)[&rate=5.610803526297759E-4]:5.239139564724E-2)[&rate=5.610803526297759E-4]:5.467524511455E-2)[&rate=5.610803526297759E-4]:2.039318159646E-1,43[&rate=5.610803526297759E-4]:5.058583091897E-1)[&rate=5.610803526297759E-4]:1.516260170968E-1)[&rate=5.610803526297759E-4]:1.071696873169E-1)[&rate=5.610803526297759E-4]:9.425548502097E-2)[&rate=5.610803526297759E-4]:1.254406435439E-1,((35[&rate=5.610803526297759E-4]:3.435789951576E-2,121[&rate=5.610803526297759E-4]:2.160385296776E0)[&rate=5.610803526297759E-4]:2.283460445719E-2,(127[&rate=5.610803526297759E-4]:2.57696186054E0,36[&rate=5.610803526297759E-4]:5.641391533451E-2)[&rate=5.610803526297759E-4]:4.73539311042E-2)[&rate=5.610803526297759E-4]:1.635900058875E-1)[&rate=5.610803526297759E-4]:2.349007008816E-1,(((((101[&rate=5.610803526297759E-4]:1.203452888512E0,(((102[&rate=5.610803526297759E-4]:3.239847977462E-2,(((23[&rate=5.610803526297759E-4]:7.575048791981E-1,(25[&rate=5.610803526297759E-4]:3.420469050159E-1,20[&rate=5.610803526297759E-4]:3.228688228241E-1)[&rate=5.610803526297759E-4]:4.264168782919E-1)[&rate=5.610803526297759E-4]:1.128300766348E-1,(11[&rate=5.610803526297759E-4]:4.931346046829E-1,140[&rate=5.610803526297759E-4]:4.739565224912E-1)[&rate=5.610803526297759E-4]:2.922688443008E-1)[&rate=5.610803526297759E-4]:2.473993523915E-1,(24[&rate=5.610803526297759E-4]:1.034762402986E0,((21[&rate=5.610803526297759E-4]:6.580272675852E-1,28[&rate=5.610803526297759E-4]:6.826848018317E-1)[&rate=5.610803526297759E-4]:1.102970337113E-1,1[&rate=5.610803526297759E-4]:6.680465680009E-3)[&rate=5.610803526297759E-4]:2.472600194981E-1)[&rate=5.610803526297759E-4]:9.393080934779E-2)[&rate=5.610803526297759E-4]:6.534910305685E-2)[&rate=5.610803526297759E-4]:1.655634514702E-1,((142[&rate=5.610803526297759E-4]:6.747168159166E-1,((141[&rate=5.610803526297759E-4]:1.137055892597E-1,145[&rate=5.610803526297759E-4]:1.164453152873E-1)[&rate=5.610803526297759E-4]:5.292680249924E-1,144[&rate=5.610803526297759E-4]:6.402338882248E-1)[&rate=5.610803526297759E-4]:2.900347563692E-2)[&rate=5.610803526297759E-4]:6.856451081104E-1,(((17[&rate=5.610803526297759E-4]:5.697080271218E-1,14[&rate=5.610803526297759E-4]:5.313518627381E-1)[&rate=5.610803526297759E-4]:3.330945135493E-1,(((117[&rate=5.610803526297759E-4]:4.630890396995E-1,(105[&rate=5.610803526297759E-4]:4.184776464308E-1,110[&rate=5.610803526297759E-4]:4.403954546499E-1)[&rate=5.610803526297759E-4]:1.447440696732E-2)[&rate=5.610803526297759E-4]:1.506388413499E-1,((112[&rate=5.610803526297759E-4]:5.106782013723E-1,(30[&rate=5.610803526297759E-4]:2.89616503221E-1,4[&rate=5.610803526297759E-4]:1.17013763495E-1)[&rate=5.610803526297759E-4]:3.361301913021E-1)[&rate=5.610803526297759E-4]:1.722696049624E-2,9[&rate=5.610803526297759E-4]:5.196859837864E-1)[&rate=5.610803526297759E-4]:8.308299315337E-2)[&rate=5.610803526297759E-4]:2.386416595917E-1,113[&rate=5.610803526297759E-4]:8.496298146136E-1)[&rate=5.610803526297759E-4]:1.481656167382E-2)[&rate=5.610803526297759E-4]:1.75941132097E-1,(((109[&rate=5.610803526297759E-4]:6.795832964859E-1,((108[&rate=5.610803526297759E-4]:4.162965994369E-1,107[&rate=5.610803526297759E-4]:4.190363254643E-1)[&rate=5.610803526297759E-4]:1.455641111403E-1,(114[&rate=5.610803526297759E-4]:1.143665310546E-1,104[&rate=5.610803526297759E-4]:1.746405036574E-1)[&rate=5.610803526297759E-4]:3.899599329472E-1)[&rate=5.610803526297759E-4]:9.580477768964E-2)[&rate=5.610803526297759E-4]:1.855616896774E-1,(115[&rate=5.610803526297759E-4]:5.149149109688E-1,(19[&rate=5.610803526297759E-4]:4.648436264005E-1,13[&rate=5.610803526297759E-4]:4.264874620168E-1)[&rate=5.610803526297759E-4]:1.706192297739E-1)[&rate=5.610803526297759E-4]:2.707780204E-1)[&rate=5.610803526297759E-4]:8.247508556378E-2,(116[&rate=5.610803526297759E-4]:5.84056782332E-1,((106[&rate=5.610803526297759E-4]:4.801014340147E-1,(139[&rate=5.610803526297759E-4]:1.88759301389E-1,111[&rate=5.610803526297759E-4]:1.341683563567E-2)[&rate=5.610803526297759E-4]:4.831229545434E-1)[&rate=5.610803526297759E-4]:1.531869820697E-1,(148[&rate=5.610803526297759E-4]:3.368159594968E-1,143[&rate=5.610803526297759E-4]:3.340762334695E-1)[&rate=5.610803526297759E-4]:2.745546483685E-1)[&rate=5.610803526297759E-4]:1.104233885034E-2)[&rate=5.610803526297759E-4]:2.841112346006E-1)[&rate=5.610803526297759E-4]:9.002771062987E-2)[&rate=5.610803526297759E-4]:1.473716759163E-1)[&rate=5.610803526297759E-4]:8.417534968366E-2)[&rate=5.610803526297759E-4]:3.600626587E-1,(((89[&rate=5.610803526297759E-4]:1.757954823261E-2,88[&rate=5.610803526297759E-4]:3.880918095591E-3)[&rate=5.610803526297759E-4]:4.672964789246E-1,((((90[&rate=5.610803526297759E-4]:1.692805722248E-2,91[&rate=5.610803526297759E-4]:1.692805722248E-2)[&rate=5.610803526297759E-4]:3.043354007195E-2,92[&rate=5.610803526297759E-4]:4.736159729443E-2)[&rate=5.610803526297759E-4]:8.891350753924E-2,(((85[&rate=5.610803526297759E-4]:6.614110043619E-3,83[&rate=5.610803526297759E-4]:6.614110043619E-3)[&rate=5.610803526297759E-4]:3.902095071003E-2,86[&rate=5.610803526297759E-4]:4.563506075365E-2)[&rate=5.610803526297759E-4]:6.843092694152E-2,(84[&rate=5.610803526297759E-4]:3.930259229116E-2,93[&rate=5.610803526297759E-4]:5.300122242817E-2)[&rate=5.610803526297759E-4]:7.476339540401E-2)[&rate=5.610803526297759E-4]:8.51048700149E-3)[&rate=5.610803526297759E-4]:1.355234369838E-1,87[&rate=5.610803526297759E-4]:2.580999116805E-1)[&rate=5.610803526297759E-4]:2.130774853397E-1)[&rate=5.610803526297759E-4]:9.486190233317E-1,(3[&rate=5.610803526297759E-4]:5.662160800004E-1,((6[&rate=5.610803526297759E-4]:4.513495338927E-1,(10[&rate=5.610803526297759E-4]:2.657776418029E-1,15[&rate=5.610803526297759E-4]:3.041338061864E-1)[&rate=5.610803526297759E-4]:2.020102482541E-1)[&rate=5.610803526297759E-4]:3.62465322995E-2,18[&rate=5.610803526297759E-4]:5.506097648223E-1)[&rate=5.610803526297759E-4]:1.306748083287E-1)[&rate=5.610803526297759E-4]:3.138543129544E-1)[&rate=5.610803526297759E-4]:6.752144709627E-1)[&rate=5.610803526297759E-4]:6.509077506224E-1)[&rate=5.610803526297759E-4]:2.511294000303E-1,(97[&rate=5.610803526297759E-4]:3.858220924184E-1,(98[&rate=5.610803526297759E-4]:5.71082061293E-1,(96[&rate=5.610803526297759E-4]:3.491618624701E-1,99[&rate=5.610803526297759E-4]:3.84680988153E-1)[&rate=5.610803526297759E-4]:2.082589966373E-1)[&rate=5.610803526297759E-4]:1.419358303784E-2)[&rate=5.610803526297759E-4]:2.455778576421E-2)[&rate=5.610803526297759E-4]:1.282321519687E-2,((100[&rate=5.610803526297759E-4]:1.388411773198E-1,95[&rate=5.610803526297759E-4]:2.235406308719E-1)[&rate=5.610803526297759E-4]:1.199234554597E-1,94[&rate=5.610803526297759E-4]:2.587646327795E-1)[&rate=5.610803526297759E-4]:2.901215207091E-1)[&rate=5.610803526297759E-4]:4.413860664881E-2,((((16[&rate=5.610803526297759E-4]:2.534622846312E0,((31[&rate=5.610803526297759E-4]:7.864471548664E-1,((26[&rate=5.610803526297759E-4]:5.429733863791E-1,(7[&rate=5.610803526297759E-4]:1.939600433468E-1,8[&rate=5.610803526297759E-4]:1.939600433468E-1)[&rate=5.610803526297759E-4]:2.421640279638E-1)[&rate=5.610803526297759E-4]:1.438208334917E-1,(22[&rate=5.610803526297759E-4]:6.183566081187E-1,27[&rate=5.610803526297759E-4]:6.347949642831E-1)[&rate=5.610803526297759E-4]:5.747870764245E-2)[&rate=5.610803526297759E-4]:5.581731855716E-2)[&rate=5.610803526297759E-4]:3.061217596989E-1,2[&rate=5.610803526297759E-4]:8.651716542912E-1)[&rate=5.610803526297759E-4]:1.540684068733E0)[&rate=5.610803526297759E-4]:2.514349859492E-2,(40[&rate=5.610803526297759E-4]:4.364627068478E-1,147[&rate=5.610803526297759E-4]:4.938397560281E-1)[&rate=5.610803526297759E-4]:3.781071194188E-2)[&rate=5.610803526297759E-4]:3.393724684936E-2,39[&rate=5.610803526297759E-4]:5.08210665639E-1)[&rate=5.610803526297759E-4]:4.034463465484E-3,146[&rate=5.610803526297759E-4]:6.324637083394E-1)[&rate=5.610803526297759E-4]:2.613482228991E-2)[&rate=5.610803526297759E-4]:3.877502518065E-1,38[&rate=5.610803526297759E-4]:8.578241922719E-1)[&rate=5.610803526297759E-4]:2.002244649856E-1)[&rate=5.610803526297759E-4]:4.143620867383E-1)[&rate=5.610803526297759E-4]:1.004969255211E-1,((67[&rate=5.610803526297759E-4]:1.304402288954E-1,((124[&rate=5.610803526297759E-4]:1.508644769725E-1,123[&rate=5.610803526297759E-4]:1.535967174097E-1)[&rate=5.610803526297759E-4]:1.198020131818E-1,122[&rate=5.610803526297759E-4]:2.733987305914E-1)[&rate=5.610803526297759E-4]:3.583140486447E-1)[&rate=5.610803526297759E-4]:2.22487612124E-1,(66[&rate=5.610803526297759E-4]:1.255564509383E-1,((119[&rate=5.610803526297759E-4]:1.824910204015E0,126[&rate=5.610803526297759E-4]:1.039207681371E0)[&rate=5.610803526297759E-4]:4.775452945275E-2,(120[&rate=5.610803526297759E-4]:1.359775047808E0,(135[&rate=5.610803526297759E-4]:5.437322373381E-1,(138[&rate=5.610803526297759E-4]:1.865668049542E-1,136[&rate=5.610803526297759E-4]:5.5059955639E-2)[&rate=5.610803526297759E-4]:5.571654323839E-1)[&rate=5.610803526297759E-4]:5.639880159491E-1)[&rate=5.610803526297759E-4]:4.16999274701E-1)[&rate=5.610803526297759E-4]:2.857684297994E-1)[&rate=5.610803526297759E-4]:2.273713900812E-1)[&rate=5.610803526297759E-4]:6.17614381982E-1)[&rate=5.610803526297759E-4]:7.447943453622E-2,((125[&rate=5.610803526297759E-4]:8.272040462693E-1,((52[&rate=5.610803526297759E-4]:6.184729456418E-1,((103[&rate=5.610803526297759E-4]:8.052141277338E-1,(29[&rate=5.610803526297759E-4]:3.977880031585E-1,(5[&rate=5.610803526297759E-4]:1.329555725865E-1,12[&rate=5.610803526297759E-4]:1.7131173697E-1)[&rate=5.610803526297759E-4]:1.1962695112E-1)[&rate=5.610803526297759E-4]:6.403028369041E-1)[&rate=5.610803526297759E-4]:1.371209411194E0,((133[&rate=5.610803526297759E-4]:5.111966825779E-1,134[&rate=5.610803526297759E-4]:4.810596962767E-1)[&rate=5.610803526297759E-4]:1.585050607641E-1,137[&rate=5.610803526297759E-4]:7.10797633753E-1)[&rate=5.610803526297759E-4]:6.163108366816E-1)[&rate=5.610803526297759E-4]:1.063431412751E-1)[&rate=5.610803526297759E-4]:6.1358514787E-2,(53[&rate=5.610803526297759E-4]:6.496356039209E-1,((((76[&rate=5.610803526297759E-4]:4.28253304791E-1,70[&rate=5.610803526297759E-4]:3.898971404075E-1)[&rate=5.610803526297759E-4]:5.126373051298E-2,74[&rate=5.610803526297759E-4]:4.79517035304E-1)[&rate=5.610803526297759E-4]:7.807920122492E-2,75[&rate=5.610803526297759E-4]:5.575962365289E-1)[&rate=5.610803526297759E-4]:1.104403390009E-1,((((81[&rate=5.610803526297759E-4]:1.061193746715E-1,80[&rate=5.610803526297759E-4]:1.061193746715E-1)[&rate=5.610803526297759E-4]:2.994783069577E-1,(79[&rate=5.610803526297759E-4]:4.10398139882E-1,((71[&rate=5.610803526297759E-4]:2.810610610797E-1,82[&rate=5.610803526297759E-4]:3.166774994358E-1)[&rate=5.610803526297759E-4]:7.07554700336E-2,(78[&rate=5.610803526297759E-4]:5.603379280199E-2,72[&rate=5.610803526297759E-4]:3.411598458267E-2)[&rate=5.610803526297759E-4]:3.231799985853E-1)[&rate=5.610803526297759E-4]:3.11843484947E-2)[&rate=5.610803526297759E-4]:3.418719829451E-3)[&rate=5.610803526297759E-4]:1.334065233383E-1,77[&rate=5.610803526297759E-4]:5.828398214059E-1)[&rate=5.610803526297759E-4]:1.469998161316E-2,73[&rate=5.610803526297759E-4]:6.030192550737E-1)[&rate=5.610803526297759E-4]:6.5017320456E-2)[&rate=5.610803526297759E-4]:7.280620870032E-1)[&rate=5.610803526297759E-4]:2.199913519656E-2)[&rate=5.610803526297759E-4]:3.65951820813E-1)[&rate=5.610803526297759E-4]:3.32732901547E-1,((((((58[&rate=5.610803526297759E-4]:3.018281771983E-2,37[&rate=5.610803526297759E-4]:4.930850077994E-2)[&rate=5.610803526297759E-4]:1.014425656837E-1,(59[&rate=5.610803526297759E-4]:9.533030190758E-2,54[&rate=5.610803526297759E-4]:5.707893578736E-2)[&rate=5.610803526297759E-4]:1.716939843584E-2)[&rate=5.610803526297759E-4]:1.419098356928E-2,57[&rate=5.610803526297759E-4]:1.294229243498E-1)[&rate=5.610803526297759E-4]:2.570450626891E-1,55[&rate=5.610803526297759E-4]:3.755390252902E-1)[&rate=5.610803526297759E-4]:2.389124662457E-2,56[&rate=5.610803526297759E-4]:3.994302719148E-1)[&rate=5.610803526297759E-4]:4.071355351238E-1,68[&rate=5.610803526297759E-4]:7.655822004812E-1)[&rate=5.610803526297759E-4]:2.276880806683E-1)[&rate=5.610803526297759E-4]:5.994720141604E-1)[&rate=5.610803526297759E-4]:5.990987159165E-2,(32[&rate=5.610803526297759E-4]:1.546161230626E-1,33[&rate=5.610803526297759E-4]:1.600955751173E-1)[&rate=5.610803526297759E-4]:6.538389921753E-2);
tree STATE_58950000 [&joint=-20995.63060526412,lnP=-20995.63060526412] = [&R] ((((((121[&rate=5.193051297063342E-4]:1.999554837184E0,127[&rate=5.193051297063342E-4]:2.440650727595E0)[&rate=5.193051297063342E-4]:1.902751982043E-1,36[&rate=5.193051297063342E-4]:1.103779805942E-1)[&rate=5.193051297063342E-4]:3.439429222669E-1,35[&rate=5.193051297063342E-4]:4.077455603953E-1)[&rate=5.193051297063342E-4]:9.959978015943E-2,(((((47[&rate=5.193051297063342E-4]:6.375588373769E-1,(((50[&rate=5.193051297063342E-4]:5.768686207004E-1,49[&rate=5.193051297063342E-4]:5.768686207004E-1)[&rate=5.193051297063342E-4]:1.47656384188E-2,44[&rate=5.193051297063342E-4]:6.189566634906E-1)[&rate=5.193051297063342E-4]:9.01061175919E-3,51[&rate=5.193051297063342E-4]:6.061093517526E-1)[&rate=5.193051297063342E-4]:4.12708125281E-3)[&rate=5.193051297063342E-4]:6.149188863283E-2,((43[&rate=5.193051297063342E-4]:4.974170540282E-1,46[&rate=5.193051297063342E-4]:4.974170540282E-1)[&rate=5.193051297063342E-4]:1.610446036202E-2,((41[&rate=5.193051297063342E-4]:4.127700687488E-1,42[&rate=5.193051297063342E-4]:4.182345496231E-1)[&rate=5.193051297063342E-4]:1.526490700648E-3,48[&rate=5.193051297063342E-4]:4.580124064439E-1)[&rate=5.193051297063342E-4]:4.458014619776E-2)[&rate=5.193051297063342E-4]:1.855292116195E-1)[&rate=5.193051297063342E-4]:1.353268401776E-1,45[&rate=5.193051297063342E-4]:8.26180844876E-1)[&rate=5.193051297063342E-4]:3.549165887664E-1,(128[&rate=5.193051297063342E-4]:1.360024017068E0,((69[&rate=5.193051297063342E-4]:7.449294550351E-1,118[&rate=5.193051297063342E-4]:7.339705509255E-1)[&rate=5.193051297063342E-4]:4.166798578754E-2,(131[&rate=5.193051297063342E-4]:2.904765947179E-1,(132[&rate=5.193051297063342E-4]:1.043244445234E-1,(129[&rate=5.193051297063342E-4]:6.598654234989E-2,130[&rate=5.193051297063342E-4]:6.598654234989E-2)[&rate=5.193051297063342E-4]:3.559817614612E-2)[&rate=5.193051297063342E-4]:1.861521501946E-1)[&rate=5.193051297063342E-4]:3.509153666525E-1)[&rate=5.193051297063342E-4]:7.241115077518E-1)[&rate=5.193051297063342E-4]:5.944696288662E-1)[&rate=5.193051297063342E-4]:4.483488900031E-2,((62[&rate=5.193051297063342E-4]:5.388648664984E-1,(64[&rate=5.193051297063342E-4]:3.547632123481E-1,(65[&rate=5.193051297063342E-4]:1.622110902158E-1,60[&rate=5.193051297063342E-4]:1.622110902158E-1)[&rate=5.193051297063342E-4]:4.186719062559E-2)[&rate=5.193051297063342E-4]:1.430057637393E-1)[&rate=5.193051297063342E-4]:1.651143030271E-1,(61[&rate=5.193051297063342E-4]:5.384426061764E-2,63[&rate=5.193051297063342E-4]:1.27483702066E-2)[&rate=5.193051297063342E-4]:6.501349089079E-1)[&rate=5.193051297063342E-4]:1.435075392806E0)[&rate=5.193051297063342E-4]:3.678392890846E-2)[&rate=5.193051297063342E-4]:2.175782825765E-1,((((((97[&rate=5.193051297063342E-4]:4.491837179516E-1,39[&rate=5.193051297063342E-4]:5.202219693177E-1)[&rate=5.193051297063342E-4]:1.606166365152E-2,(146[&rate=5.193051297063342E-4]:6.50650492791E-1,(94[&rate=5.193051297063342E-4]:5.742133088562E-1,40[&rate=5.193051297063342E-4]:5.195685001132E-1)[&rate=5.193051297063342E-4]:1.086341344283E-2)[&rate=5.193051297063342E-4]:5.851719413215E-3)[&rate=5.193051297063342E-4]:5.657214930529E-2,16[&rate=5.193051297063342E-4]:2.678348708392E0)[&rate=5.193051297063342E-4]:7.317524311907E-2,(2[&rate=5.193051297063342E-4]:6.576613691625E-1,((31[&rate=5.193051297063342E-4]:7.572839372991E-1,(26[&rate=5.193051297063342E-4]:5.335438714039E-1,(7[&rate=5.193051297063342E-4]:1.148125310775E-1,8[&rate=5.193051297063342E-4]:1.148125310775E-1)[&rate=5.193051297063342E-4]:3.118820252578E-1)[&rate=5.193051297063342E-4]:1.799044494568E-1)[&rate=5.193051297063342E-4]:1.837970188155E-2,(22[&rate=5.193051297063342E-4]:5.139351845505E-1,27[&rate=5.193051297063342E-4]:5.303735407148E-1)[&rate=5.193051297063342E-4]:2.069339340821E-1)[&rate=5.193051297063342E-4]:1.09394990256E-1)[&rate=5.193051297063342E-4]:1.965095459061E0)[&rate=5.193051297063342E-4]:2.10975958809E-1,(((98[&rate=5.193051297063342E-4]:6.655602466871E-1,((101[&rate=5.193051297063342E-4]:9.186038858989E-1,(((((((9[&rate=5.193051297063342E-4]:6.065767936581E-1,((30[&rate=5.193051297063342E-4]:3.789822767297E-1,4[&rate=5.193051297063342E-4]:2.063795370037E-1)[&rate=5.193051297063342E-4]:1.724051115799E-1,112[&rate=5.193051297063342E-4]:4.363188951588E-1)[&rate=5.193051297063342E-4]:1.784770765814E-1)[&rate=5.193051297063342E-4]:2.754538262642E-2,(17[&rate=5.193051297063342E-4]:5.006845916349E-1,14[&rate=5.193051297063342E-4]:4.623284272512E-1)[&rate=5.193051297063342E-4]:1.800129271154E-1)[&rate=5.193051297063342E-4]:1.84956736013E-1,((117[&rate=5.193051297063342E-4]:5.290837862891E-1,113[&rate=5.193051297063342E-4]:5.263440602615E-1)[&rate=5.193051297063342E-4]:9.841878669084E-2,(110[&rate=5.193051297063342E-4]:5.911883010111E-1,105[&rate=5.193051297063342E-4]:5.69270492792E-1)[&rate=5.193051297063342E-4]:2.809509388655E-2)[&rate=5.193051297063342E-4]:2.025352434272E-1)[&rate=5.193051297063342E-4]:2.881817155572E-1,(((((111[&rate=5.193051297063342E-4]:1.053742737974E-1,106[&rate=5.193051297063342E-4]:8.8935917633E-2)[&rate=5.193051297063342E-4]:5.517341588462E-2,139[&rate=5.193051297063342E-4]:3.358901554354E-1)[&rate=5.193051297063342E-4]:4.655942313357E-1,116[&rate=5.193051297063342E-4]:5.494295922506E-1)[&rate=5.193051297063342E-4]:5.508092800901E-2,(148[&rate=5.193051297063342E-4]:4.55647164165E-1,143[&rate=5.193051297063342E-4]:4.529074381376E-1)[&rate=5.193051297063342E-4]:1.872195204783E-1)[&rate=5.193051297063342E-4]:2.055945995734E-1,((((114[&rate=5.193051297063342E-4]:3.402554484498E-3,104[&rate=5.193051297063342E-4]:6.367652708727E-2)[&rate=5.193051297063342E-4]:2.854157982675E-1,108[&rate=5.193051297063342E-4]:3.463525993274E-1)[&rate=5.193051297063342E-4]:2.960528828923E-1,(109[&rate=5.193051297063342E-4]:5.289449993339E-1,107[&rate=5.193051297063342E-4]:5.097669171421E-1)[&rate=5.193051297063342E-4]:1.35378291105E-1)[&rate=5.193051297063342E-4]:1.836809325339E-1,((19[&rate=5.193051297063342E-4]:4.644859440207E-1,13[&rate=5.193051297063342E-4]:4.26129779637E-1)[&rate=5.193051297063342E-4]:1.397071040514E-1,115[&rate=5.193051297063342E-4]:4.836451028665E-1)[&rate=5.193051297063342E-4]:2.849070653117E-1)[&rate=5.193051297063342E-4]:4.155295165478E-2)[&rate=5.193051297063342E-4]:2.23182905282E-1)[&rate=5.193051297063342E-4]:1.636206878825E-1,(142[&rate=5.193051297063342E-4]:3.593712607993E-1,(144[&rate=5.193051297063342E-4]:1.691995780961E-1,(145[&rate=5.193051297063342E-4]:1.966462575642E-2,141[&rate=5.193051297063342E-4]:1.692489972884E-2)[&rate=5.193051297063342E-4]:1.550144043946E-1)[&rate=5.193051297063342E-4]:1.846922306483E-1)[&rate=5.193051297063342E-4]:1.092331972746E0)[&rate=5.193051297063342E-4]:5.470854226657E-2,((((140[&rate=5.193051297063342E-4]:4.171947798931E-1,11[&rate=5.193051297063342E-4]:4.363728620848E-1)[&rate=5.193051297063342E-4]:2.781605804421E-1,((20[&rate=5.193051297063342E-4]:2.387205591681E-1,25[&rate=5.193051297063342E-4]:2.578986413599E-1)[&rate=5.193051297063342E-4]:2.05266286687E-1,23[&rate=5.193051297063342E-4]:4.522060239372E-1)[&rate=5.193051297063342E-4]:3.472589254389E-1)[&rate=5.193051297063342E-4]:3.601018197651E-1,(24[&rate=5.193051297063342E-4]:8.62867888833E-1,(1[&rate=5.193051297063342E-4]:2.234536274607E-2,(21[&rate=5.193051297063342E-4]:4.801680804733E-1,28[&rate=5.193051297063342E-4]:5.048256147197E-1)[&rate=5.193051297063342E-4]:3.038211178893E-1)[&rate=5.193051297063342E-4]:5.970060827867E-2)[&rate=5.193051297063342E-4]:3.07657784418E-1)[&rate=5.193051297063342E-4]:2.029618076921E-1,102[&rate=5.193051297063342E-4]:2.118436453267E-1)[&rate=5.193051297063342E-4]:4.799278801967E-2)[&rate=5.193051297063342E-4]:1.544257103514E-1,((18[&rate=5.193051297063342E-4]:6.866351498759E-1,((10[&rate=5.193051297063342E-4]:4.59780502847E-1,15[&rate=5.193051297063342E-4]:4.981366672304E-1)[&rate=5.193051297063342E-4]:1.558459995127E-1,6[&rate=5.193051297063342E-4]:5.991881461953E-1)[&rate=5.193051297063342E-4]:2.443330505048E-2)[&rate=5.193051297063342E-4]:1.065539098807E-1,(((89[&rate=5.193051297063342E-4]:1.933636238672E-1,88[&rate=5.193051297063342E-4]:1.796649937302E-1)[&rate=5.193051297063342E-4]:1.158398992435E-1,((87[&rate=5.193051297063342E-4]:1.53757063726E-1,((90[&rate=5.193051297063342E-4]:5.653325905275E-2,91[&rate=5.193051297063342E-4]:5.653325905275E-2)[&rate=5.193051297063342E-4]:8.405699309308E-2,92[&rate=5.193051297063342E-4]:1.405902521458E-1)[&rate=5.193051297063342E-4]:2.686544171721E-2)[&rate=5.193051297063342E-4]:6.542498228204E-2,(((84[&rate=5.193051297063342E-4]:1.521095201776E-1,(93[&rate=5.193051297063342E-4]:1.080902434208E-1,85[&rate=5.193051297063342E-4]:9.439161328383E-2)[&rate=5.193051297063342E-4]:5.771790689372E-2)[&rate=5.193051297063342E-4]:5.504933665777E-3,86[&rate=5.193051297063342E-4]:1.576144538433E-1)[&rate=5.193051297063342E-4]:3.607841812597E-2,83[&rate=5.193051297063342E-4]:1.936928719693E-1)[&rate=5.193051297063342E-4]:2.548917403878E-2)[&rate=5.193051297063342E-4]:7.632284696555E-2)[&rate=5.193051297063342E-4]:8.222079891144E-1,3[&rate=5.193051297063342E-4]:5.779868546909E-1)[&rate=5.193051297063342E-4]:1.001337119152E-1)[&rate=5.193051297063342E-4]:7.334018510644E-1)[&rate=5.193051297063342E-4]:5.098211942561E-1)[&rate=5.193051297063342E-4]:4.404256493113E-1,(100[&rate=5.193051297063342E-4]:1.583173489235E-1,95[&rate=5.193051297063342E-4]:2.430168024756E-1)[&rate=5.193051297063342E-4]:2.82192836036E-1)[&rate=5.193051297063342E-4]:1.512795699243E-1)[&rate=5.193051297063342E-4]:4.158830321932E-2,(96[&rate=5.193051297063342E-4]:5.612456342732E-1,99[&rate=5.193051297063342E-4]:5.967647599561E-1)[&rate=5.193051297063342E-4]:1.322417134475E-1)[&rate=5.193051297063342E-4]:2.247410920477E-1,147[&rate=5.193051297063342E-4]:8.608513905881E-1)[&rate=5.193051297063342E-4]:7.353264279483E-2)[&rate=5.193051297063342E-4]:2.130450382815E-1,38[&rate=5.193051297063342E-4]:1.021746011555E0)[&rate=5.193051297063342E-4]:3.055430580917E-1)[&rate=5.193051297063342E-4]:2.904840402581E-1,(33[&rate=5.193051297063342E-4]:8.377297181655E-2,((32[&rate=5.193051297063342E-4]:4.233827527944E-4,(((((58[&rate=5.193051297063342E-4]:3.543018151993E-1,54[&rate=5.193051297063342E-4]:2.96924766019E-1)[&rate=5.193051297063342E-4]:1.232521972131E-1,((56[&rate=5.193051297063342E-4]:3.009110247449E-1,55[&rate=5.193051297063342E-4]:3.009110247449E-1)[&rate=5.193051297063342E-4]:1.468954351618E-1,(57[&rate=5.193051297063342E-4]:4.126819898795E-1,37[&rate=5.193051297063342E-4]:4.482011155626E-1)[&rate=5.193051297063342E-4]:4.605343177592E-2)[&rate=5.193051297063342E-4]:2.425148133917E-3)[&rate=5.193051297063342E-4]:1.209923566917E-2,59[&rate=5.193051297063342E-4]:4.705275650214E-1)[&rate=5.193051297063342E-4]:3.041054079092E-1,68[&rate=5.193051297063342E-4]:7.254526450617E-1)[&rate=5.193051297063342E-4]:5.71400768485E-1,((((75[&rate=5.193051297063342E-4]:7.372089118705E-1,(74[&rate=5.193051297063342E-4]:7.073713241835E-1,(70[&rate=5.193051297063342E-4]:6.316156006208E-1,76[&rate=5.193051297063342E-4]:6.699717650043E-1)[&rate=5.193051297063342E-4]:3.739955917926E-2)[&rate=5.193051297063342E-4]:2.983758768696E-2)[&rate=5.193051297063342E-4]:7.167706530104E-1,(((81[&rate=5.193051297063342E-4]:5.881007225703E-2,80[&rate=5.193051297063342E-4]:5.881007225703E-2)[&rate=5.193051297063342E-4]:5.554423198826E-1,(82[&rate=5.193051297063342E-4]:5.491650964474E-1,(79[&rate=5.193051297063342E-4]:2.976030894515E-1,(72[&rate=5.193051297063342E-4]:1.07022408845E-1,78[&rate=5.193051297063342E-4]:1.289402170643E-1)[&rate=5.193051297063342E-4]:1.686628723872E-1)[&rate=5.193051297063342E-4]:2.433428289138E-1)[&rate=5.193051297063342E-4]:8.152565185659E-2)[&rate=5.193051297063342E-4]:1.638895508794E-2,(73[&rate=5.193051297063342E-4]:6.723917566594E-1,(77[&rate=5.193051297063342E-4]:2.456311032595E-1,71[&rate=5.193051297063342E-4]:1.826174046294E-1)[&rate=5.193051297063342E-4]:4.212812013451E-1)[&rate=5.193051297063342E-4]:7.564659061289E-3)[&rate=5.193051297063342E-4]:7.740231491602E-1)[&rate=5.193051297063342E-4]:4.413838869347E-1,(((52[&rate=5.193051297063342E-4]:5.35223685972E-1,(103[&rate=5.193051297063342E-4]:3.969313021138E-1,(29[&rate=5.193051297063342E-4]:2.987777629038E-1,(5[&rate=5.193051297063342E-4]:6.677232442644E-2,12[&rate=5.193051297063342E-4]:1.051284888099E-1)[&rate=5.193051297063342E-4]:8.679995902542E-2)[&rate=5.193051297063342E-4]:3.310302515388E-1)[&rate=5.193051297063342E-4]:1.802586118419E0)[&rate=5.193051297063342E-4]:5.753399391002E-2,((134[&rate=5.193051297063342E-4]:6.106215864095E-1,133[&rate=5.193051297063342E-4]:6.407585727106E-1)[&rate=5.193051297063342E-4]:4.899933268084E-2,137[&rate=5.193051297063342E-4]:7.308537958025E-1)[&rate=5.193051297063342E-4]:6.768825501474E-1)[&rate=5.193051297063342E-4]:5.268186602693E-1,53[&rate=5.193051297063342E-4]:1.11137961884E0)[&rate=5.193051297063342E-4]:3.752077436348E-2)[&rate=5.193051297063342E-4]:1.631149929674E-1,125[&rate=5.193051297063342E-4]:1.10163287251E0)[&rate=5.193051297063342E-4]:3.618872077038E-1)[&rate=5.193051297063342E-4]:1.362221138276E-1)[&rate=5.193051297063342E-4]:4.011157882852E-2,((66[&rate=5.193051297063342E-4]:5.876371298437E-1,(((120[&rate=5.193051297063342E-4]:1.871906315701E0,(135[&rate=5.193051297063342E-4]:7.079549334376E-1,(138[&rate=5.193051297063342E-4]:3.956092236019E-1,136[&rate=5.193051297063342E-4]:2.641023742867E-1)[&rate=5.193051297063342E-4]:5.123457098357E-1)[&rate=5.193051297063342E-4]:9.118965877432E-1)[&rate=5.193051297063342E-4]:3.362549408159E-1,(119[&rate=5.193051297063342E-4]:1.805513412708E0,126[&rate=5.193051297063342E-4]:1.019810890064E0)[&rate=5.193051297063342E-4]:4.985382547681E-1)[&rate=5.193051297063342E-4]:7.729838634293E-2,(67[&rate=5.193051297063342E-4]:2.055425490488E-1,((123[&rate=5.193051297063342E-4]:1.836204724351E-1,124[&rate=5.193051297063342E-4]:1.80888231998E-1)[&rate=5.193051297063342E-4]:1.51929793533E-1,122[&rate=5.193051297063342E-4]:3.355502659681E-1)[&rate=5.193051297063342E-4]:3.712648334214E-1)[&rate=5.193051297063342E-4]:1.429307924415E-1)[&rate=5.193051297063342E-4]:2.391637883535E-1)[&rate=5.193051297063342E-4]:2.988274856692E-1,34[&rate=5.193051297063342E-4]:2.345091688285E-2)[&rate=5.193051297063342E-4]:3.900185291755E-2)[&rate=5.193051297063342E-4]:3.775855818052E-2)[&rate=5.193051297063342E-4]:5.218263677845E-2);
tree STATE_59040000 [&joint=-20970.321080691894,lnP=-20970.321080691894] = [&R] ((32[&rate=5.156665008554018E-4]:5.953828097482E-2,((((59[&rate=5.156665008554018E-4]:4.845028775764E-1,(54[&rate=5.156665008554018E-4]:4.038045370237E-1,((57[&rate=5.156665008554018E-4]:1.686636111686E-1,37[&rate=5.156665008554018E-4]:2.041827368517E-1)[&rate=5.156665008554018E-4]:2.761058770933E-1,(58[&rate=5.156665008554018E-4]:4.575361602754E-1,(55[&rate=5.156665008554018E-4]:3.796908456675E-1,56[&rate=5.156665008554018E-4]:3.796908456675E-1)[&rate=5.156665008554018E-4]:5.052291023617E-2)[&rate=5.156665008554018E-4]:3.626770609561E-3)[&rate=5.156665008554018E-4]:1.865531904155E-5)[&rate=5.156665008554018E-4]:4.244697443257E-2)[&rate=5.156665008554018E-4]:3.867991765308E-1,68[&rate=5.156665008554018E-4]:8.221217262383E-1)[&rate=5.156665008554018E-4]:4.354768805788E-1,((((75[&rate=5.156665008554018E-4]:5.024840917445E-1,(70[&rate=5.156665008554018E-4]:3.864466904158E-1,(74[&rate=5.156665008554018E-4]:3.658354106219E-1,76[&rate=5.156665008554018E-4]:3.658354106219E-1)[&rate=5.156665008554018E-4]:5.896744417739E-2)[&rate=5.156665008554018E-4]:7.76812369452E-2)[&rate=5.156665008554018E-4]:2.617971951045E-1,(73[&rate=5.156665008554018E-4]:4.835938208714E-1,((81[&rate=5.156665008554018E-4]:1.070698431364E-1,80[&rate=5.156665008554018E-4]:1.070698431364E-1)[&rate=5.156665008554018E-4]:2.635147962349E-1,((82[&rate=5.156665008554018E-4]:3.308900052505E-1,((72[&rate=5.156665008554018E-4]:5.548459843988E-2,78[&rate=5.156665008554018E-4]:7.74024066592E-2)[&rate=5.156665008554018E-4]:8.548703790273E-2,79[&rate=5.156665008554018E-4]:1.628894445619E-1)[&rate=5.156665008554018E-4]:1.597813826065E-1)[&rate=5.156665008554018E-4]:4.519776731576E-2,(77[&rate=5.156665008554018E-4]:3.542118302414E-1,71[&rate=5.156665008554018E-4]:2.911981316113E-1)[&rate=5.156665008554018E-4]:4.927320259885E-2)[&rate=5.156665008554018E-4]:1.093522296941E-2)[&rate=5.156665008554018E-4]:6.369411300697E-2)[&rate=5.156665008554018E-4]:2.806874659776E-1)[&rate=5.156665008554018E-4]:7.853980033072E-1,(((134[&rate=5.156665008554018E-4]:4.535468645991E-1,(133[&rate=5.156665008554018E-4]:2.021764989379E-1,137[&rate=5.156665008554018E-4]:2.432723893489E-1)[&rate=5.156665008554018E-4]:2.815073519623E-1)[&rate=5.156665008554018E-4]:9.936483394932E-1,53[&rate=5.156665008554018E-4]:6.952526934252E-1)[&rate=5.156665008554018E-4]:9.165612274777E-2,(52[&rate=5.156665008554018E-4]:2.787359039598E-1,(103[&rate=5.156665008554018E-4]:6.981631845882E-1,(29[&rate=5.156665008554018E-4]:6.215046700865E-1,(5[&rate=5.156665008554018E-4]:2.426684272456E-1,12[&rate=5.156665008554018E-4]:2.810245916291E-1)[&rate=5.156665008554018E-4]:2.336307633889E-1)[&rate=5.156665008554018E-4]:3.095352268305E-1)[&rate=5.156665008554018E-4]:1.244866453932E0)[&rate=5.156665008554018E-4]:5.163696335246E-1)[&rate=5.156665008554018E-4]:1.630741537114E-2)[&rate=5.156665008554018E-4]:5.14976843511E-1,125[&rate=5.156665008554018E-4]:1.107810561394E0)[&rate=5.156665008554018E-4]:3.1645471209E-1)[&rate=5.156665008554018E-4]:1.96637586785E-1,34[&rate=5.156665008554018E-4]:4.350185719969E-2)[&rate=5.156665008554018E-4]:3.795423199422E-2)[&rate=5.156665008554018E-4]:2.433286193625E-2,((33[&rate=5.156665008554018E-4]:3.394021447273E-2,((66[&rate=5.156665008554018E-4]:3.159656793947E-1,(67[&rate=5.156665008554018E-4]:2.179712887047E-1,(122[&rate=5.156665008554018E-4]:3.261079953671E-1,(123[&rate=5.156665008554018E-4]:3.174064588254E-1,124[&rate=5.156665008554018E-4]:3.146742183883E-1)[&rate=5.156665008554018E-4]:8.701536541683E-3)[&rate=5.156665008554018E-4]:3.931358436782E-1)[&rate=5.156665008554018E-4]:9.799439068998E-2)[&rate=5.156665008554018E-4]:4.639107252998E-3,((126[&rate=5.156665008554018E-4]:1.043435226294E0,119[&rate=5.156665008554018E-4]:1.829137748937E0)[&rate=5.156665008554018E-4]:4.013168841614E-2,(120[&rate=5.156665008554018E-4]:1.501827148052E0,((138[&rate=5.156665008554018E-4]:1.439299219988E-1,136[&rate=5.156665008554018E-4]:1.242307268357E-2)[&rate=5.156665008554018E-4]:3.985316932636E-1,135[&rate=5.156665008554018E-4]:3.424616152624E-1)[&rate=5.156665008554018E-4]:9.073107382691E-1)[&rate=5.156665008554018E-4]:2.715518783427E-1)[&rate=5.156665008554018E-4]:4.842120616229E-1)[&rate=5.156665008554018E-4]:5.927874826195E-1)[&rate=5.156665008554018E-4]:1.949212807207E-2,(((36[&rate=5.156665008554018E-4]:4.24266062183E-1,((((44[&rate=5.156665008554018E-4]:5.028057151037E-1,49[&rate=5.156665008554018E-4]:4.754833107322E-1)[&rate=5.156665008554018E-4]:1.007666925838E-1,((51[&rate=5.156665008554018E-4]:5.323785893723E-1,(50[&rate=5.156665008554018E-4]:3.541055260668E-1,47[&rate=5.156665008554018E-4]:3.868924113125E-1)[&rate=5.156665008554018E-4]:1.728085824312E-1)[&rate=5.156665008554018E-4]:4.835842676976E-2,((46[&rate=5.156665008554018E-4]:5.119568157008E-1,43[&rate=5.156665008554018E-4]:5.119568157008E-1)[&rate=5.156665008554018E-4]:5.202748729954E-2,(42[&rate=5.156665008554018E-4]:4.829721996763E-1,(48[&rate=5.156665008554018E-4]:4.035708080281E-1,41[&rate=5.156665008554018E-4]:3.598549610336E-1)[&rate=5.156665008554018E-4]:1.176527577684E-1)[&rate=5.156665008554018E-4]:3.183177545531E-2)[&rate=5.156665008554018E-4]:4.407511751318E-2)[&rate=5.156665008554018E-4]:9.774680482684E-4)[&rate=5.156665008554018E-4]:2.662345587859E-2,45[&rate=5.156665008554018E-4]:6.27463623129E-1)[&rate=5.156665008554018E-4]:4.239260988168E-1,(((64[&rate=5.156665008554018E-4]:4.431313244126E-1,(62[&rate=5.156665008554018E-4]:4.459717624613E-1,(60[&rate=5.156665008554018E-4]:2.34353775617E-1,65[&rate=5.156665008554018E-4]:2.34353775617E-1)[&rate=5.156665008554018E-4]:1.983716492657E-2)[&rate=5.156665008554018E-4]:3.825545236235E-2)[&rate=5.156665008554018E-4]:2.533094737597E-1,(61[&rate=5.156665008554018E-4]:9.541440910071E-2,63[&rate=5.156665008554018E-4]:5.431851868967E-2)[&rate=5.156665008554018E-4]:6.421222794826E-1)[&rate=5.156665008554018E-4]:9.283199048558E-1,(128[&rate=5.156665008554018E-4]:1.374236603567E0,((118[&rate=5.156665008554018E-4]:4.924144784868E-1,69[&rate=5.156665008554018E-4]:5.033733825965E-1)[&rate=5.156665008554018E-4]:3.490874797988E-1,((130[&rate=5.156665008554018E-4]:2.88889769523E-1,131[&rate=5.156665008554018E-4]:2.916294955504E-1)[&rate=5.156665008554018E-4]:1.400113563429E-1,(132[&rate=5.156665008554018E-4]:2.870569758334E-1,129[&rate=5.156665008554018E-4]:2.84317249806E-1)[&rate=5.156665008554018E-4]:1.445838760599E-1)[&rate=5.156665008554018E-4]:2.756145310498E-1)[&rate=5.156665008554018E-4]:6.724606726789E-1)[&rate=5.156665008554018E-4]:1.518939624745E-1)[&rate=5.156665008554018E-4]:2.986553681953E-1)[&rate=5.156665008554018E-4]:8.167190876791E-2)[&rate=5.156665008554018E-4]:7.08946522675E-2,(121[&rate=5.156665008554018E-4]:2.562617633872E0,(35[&rate=5.156665008554018E-4]:3.42064754156E-1,127[&rate=5.156665008554018E-4]:2.909188041827E0)[&rate=5.156665008554018E-4]:9.452548245572E-2)[&rate=5.156665008554018E-4]:1.199513537305E-2)[&rate=5.156665008554018E-4]:3.189656093003E-1,(((((16[&rate=5.156665008554018E-4]:2.640485443527E0,((147[&rate=5.156665008554018E-4]:5.738667795627E-1,40[&rate=5.156665008554018E-4]:5.164897303824E-1)[&rate=5.156665008554018E-4]:1.50587412818E-2,39[&rate=5.156665008554018E-4]:5.315484716642E-1)[&rate=5.156665008554018E-4]:2.344404574559E-2)[&rate=5.156665008554018E-4]:3.481226625153E-3,(146[&rate=5.156665008554018E-4]:6.75833386446E-1,((((7[&rate=5.156665008554018E-4]:2.37354513104E-1,8[&rate=5.156665008554018E-4]:2.37354513104E-1)[&rate=5.156665008554018E-4]:2.831244872505E-1,26[&rate=5.156665008554018E-4]:6.27328315423E-1)[&rate=5.156665008554018E-4]:2.568701380462E-1,(31[&rate=5.156665008554018E-4]:8.348165074814E-1,(22[&rate=5.156665008554018E-4]:3.161006840742E-1,27[&rate=5.156665008554018E-4]:3.325390402386E-1)[&rate=5.156665008554018E-4]:4.639213028591E-1)[&rate=5.156665008554018E-4]:9.321756242625E-2)[&rate=5.156665008554018E-4]:5.307743921405E-2,2[&rate=5.156665008554018E-4]:7.537142488476E-1)[&rate=5.156665008554018E-4]:1.758626361193E0)[&rate=5.156665008554018E-4]:2.858936823771E-3)[&rate=5.156665008554018E-4]:3.45549687568E-2,((98[&rate=5.156665008554018E-4]:6.790405371555E-1,((95[&rate=5.156665008554018E-4]:4.494824562422E-1,(94[&rate=5.156665008554018E-4]:5.935797650889E-2,100[&rate=5.156665008554018E-4]:5.935797650889E-2)[&rate=5.156665008554018E-4]:3.054250261813E-1)[&rate=5.156665008554018E-4]:2.275975739672E-1,97[&rate=5.156665008554018E-4]:4.666975165482E-1)[&rate=5.156665008554018E-4]:1.288946869486E-2)[&rate=5.156665008554018E-4]:2.612413495782E-2,(96[&rate=5.156665008554018E-4]:5.740902570642E-1,99[&rate=5.156665008554018E-4]:6.09609382747E-1)[&rate=5.156665008554018E-4]:1.174132128635E-1)[&rate=5.156665008554018E-4]:1.627934122466E-2)[&rate=5.156665008554018E-4]:4.176752666597E-2,(101[&rate=5.156665008554018E-4]:7.742497735805E-1,((3[&rate=5.156665008554018E-4]:7.780344356397E-1,(((((85[&rate=5.156665008554018E-4]:1.058944634694E-1,86[&rate=5.156665008554018E-4]:1.058944634694E-1)[&rate=5.156665008554018E-4]:5.536172444389E-2,(93[&rate=5.156665008554018E-4]:1.141860980971E-1,(83[&rate=5.156665008554018E-4]:7.695767514474E-2,84[&rate=5.156665008554018E-4]:7.695767514474E-2)[&rate=5.156665008554018E-4]:2.352979281533E-2)[&rate=5.156665008554018E-4]:6.076871995325E-2)[&rate=5.156665008554018E-4]:1.320321226924E-1,(87[&rate=5.156665008554018E-4]:1.66625886438E-1,((90[&rate=5.156665008554018E-4]:9.406308196475E-2,91[&rate=5.156665008554018E-4]:9.406308196475E-2)[&rate=5.156665008554018E-4]:4.963149434595E-2,92[&rate=5.156665008554018E-4]:1.436945763107E-1)[&rate=5.156665008554018E-4]:3.662994026435E-2)[&rate=5.156665008554018E-4]:1.266624241677E-1)[&rate=5.156665008554018E-4]:7.62632002793E-2,(89[&rate=5.156665008554018E-4]:1.683890161778E-1,88[&rate=5.156665008554018E-4]:1.546903860408E-1)[&rate=5.156665008554018E-4]:2.148611248442E-1)[&rate=5.156665008554018E-4]:8.113875417255E-1,((18[&rate=5.156665008554018E-4]:5.996451793224E-1,6[&rate=5.156665008554018E-4]:5.366314806923E-1)[&rate=5.156665008554018E-4]:6.484062369435E-2,(10[&rate=5.156665008554018E-4]:3.400280153991E-1,15[&rate=5.156665008554018E-4]:3.783841797826E-1)[&rate=5.156665008554018E-4]:2.778824451519E-1)[&rate=5.156665008554018E-4]:9.179571534719E-2)[&rate=5.156665008554018E-4]:1.368214104263E-1)[&rate=5.156665008554018E-4]:6.27649247781E-1,(((((17[&rate=5.156665008554018E-4]:3.229744398617E-1,14[&rate=5.156665008554018E-4]:2.84618275478E-1)[&rate=5.156665008554018E-4]:4.089981446354E-1,(((112[&rate=5.156665008554018E-4]:5.570766568392E-1,(30[&rate=5.156665008554018E-4]:3.567530262098E-1,4[&rate=5.156665008554018E-4]:1.841502864838E-1)[&rate=5.156665008554018E-4]:3.153921237802E-1)[&rate=5.156665008554018E-4]:2.202929190083E-3,117[&rate=5.156665008554018E-4]:5.620193120569E-1)[&rate=5.156665008554018E-4]:9.749181070333E-2,9[&rate=5.156665008554018E-4]:6.485522186505E-1)[&rate=5.156665008554018E-4]:3.684502338077E-2)[&rate=5.156665008554018E-4]:1.993743246699E-1,((105[&rate=5.156665008554018E-4]:5.61651251393E-1,113[&rate=5.156665008554018E-4]:5.890485116668E-1)[&rate=5.156665008554018E-4]:9.406819545624E-2,110[&rate=5.156665008554018E-4]:6.776372550683E-1)[&rate=5.156665008554018E-4]:2.098740376603E-1)[&rate=5.156665008554018E-4]:3.378140816622E-1,(((148[&rate=5.156665008554018E-4]:3.393747954186E-1,143[&rate=5.156665008554018E-4]:3.366350693913E-1)[&rate=5.156665008554018E-4]:3.438784638731E-1,((139[&rate=5.156665008554018E-4]:3.383734660259E-1,(106[&rate=5.156665008554018E-4]:6.087257647057E-3,111[&rate=5.156665008554018E-4]:2.252561381143E-2)[&rate=5.156665008554018E-4]:1.405053864611E-1)[&rate=5.156665008554018E-4]:5.756330592092E-2,116[&rate=5.156665008554018E-4]:1.438819774263E-1)[&rate=5.156665008554018E-4]:5.010151174817E-1)[&rate=5.156665008554018E-4]:4.075887083831E-1,(((19[&rate=5.156665008554018E-4]:6.124753995236E-1,13[&rate=5.156665008554018E-4]:5.741192351399E-1)[&rate=5.156665008554018E-4]:7.834441294668E-2,115[&rate=5.156665008554018E-4]:5.702718672647E-1)[&rate=5.156665008554018E-4]:2.479140576584E-1,(109[&rate=5.156665008554018E-4]:5.900214718344E-1,(((114[&rate=5.156665008554018E-4]:2.666563881984E-2,104[&rate=5.156665008554018E-4]:8.693961142261E-2)[&rate=5.156665008554018E-4]:1.414924807633E-1,108[&rate=5.156665008554018E-4]:2.256923661586E-1)[&rate=5.156665008554018E-4]:3.052142051062E-1,107[&rate=5.156665008554018E-4]:5.336462972922E-1)[&rate=5.156665008554018E-4]:3.719709235053E-2)[&rate=5.156665008554018E-4]:3.076165078832E-1)[&rate=5.156665008554018E-4]:2.34299878368E-1)[&rate=5.156665008554018E-4]:9.612724233247E-2)[&rate=5.156665008554018E-4]:2.030303416846E-1,((142[&rate=5.156665008554018E-4]:7.447073603399E-1,(144[&rate=5.156665008554018E-4]:2.379152516456E-1,(141[&rate=5.156665008554018E-4]:5.528107446885E-2,145[&rate=5.156665008554018E-4]:5.802080049644E-2)[&rate=5.156665008554018E-4]:1.853739032041E-1)[&rate=5.156665008554018E-4]:5.013126566394E-1)[&rate=5.156665008554018E-4]:8.423949621177E-1,((((140[&rate=5.156665008554018E-4]:6.343349617104E-1,11[&rate=5.156665008554018E-4]:6.535130439021E-1)[&rate=5.156665008554018E-4]:1.251323605657E-1,((20[&rate=5.156665008554018E-4]:3.354794447204E-1,25[&rate=5.156665008554018E-4]:3.546575269121E-1)[&rate=5.156665008554018E-4]:3.39743037201E-1,23[&rate=5.156665008554018E-4]:6.834416600035E-1)[&rate=5.156665008554018E-4]:1.801352513135E-1)[&rate=5.156665008554018E-4]:5.284449947112E-1,102[&rate=5.156665008554018E-4]:2.413369745216E-1)[&rate=5.156665008554018E-4]:2.663259931679E-2,(24[&rate=5.156665008554018E-4]:1.313570388632E0,(1[&rate=5.156665008554018E-4]:3.024908157615E-1,(21[&rate=5.156665008554018E-4]:6.111446054534E-1,28[&rate=5.156665008554018E-4]:6.358021396998E-1)[&rate=5.156665008554018E-4]:4.529900459247E-1)[&rate=5.156665008554018E-4]:2.302576550621E-1)[&rate=5.156665008554018E-4]:1.160430208229E-1)[&rate=5.156665008554018E-4]:7.255740615341E-2)[&rate=5.156665008554018E-4]:1.933558539872E-2)[&rate=5.156665008554018E-4]:4.856084405753E-2)[&rate=5.156665008554018E-4]:3.713058161874E-1)[&rate=5.156665008554018E-4]:8.33710624871E-1)[&rate=5.156665008554018E-4]:3.274546669953E-1,38[&rate=5.156665008554018E-4]:8.939448955239E-1)[&rate=5.156665008554018E-4]:4.759715322766E-1)[&rate=5.156665008554018E-4]:1.653334160542E-1)[&rate=5.156665008554018E-4]:3.591825242098E-2);
tree STATE_59130000 [&joint=-20947.601338580724,lnP=-20947.601338580724] = [&R] (((34[&rate=5.642279084600766E-4]:1.169652424972E-2,((((((54[&rate=5.642279084600766E-4]:3.645550970914E-1,((57[&rate=5.642279084600766E-4]:3.60904117224E-1,(58[&rate=5.642279084600766E-4]:2.286285259532E-1,37[&rate=5.642279084600766E-4]:2.477542090133E-1)[&rate=5.642279084600766E-4]:1.486690338938E-1)[&rate=5.642279084600766E-4]:2.284743363076E-2,59[&rate=5.642279084600766E-4]:3.810193104177E-1)[&rate=5.642279084600766E-4]:2.178715279395E-2)[&rate=5.642279084600766E-4]:4.108292294124E-3,(55[&rate=5.642279084600766E-4]:3.494501887057E-1,56[&rate=5.642279084600766E-4]:3.494501887057E-1)[&rate=5.642279084600766E-4]:4.926784548845E-2)[&rate=5.642279084600766E-4]:2.628354186063E-1,68[&rate=5.642279084600766E-4]:6.20569846243E-1)[&rate=5.642279084600766E-4]:5.961717860188E-1,(((52[&rate=5.642279084600766E-4]:5.709341439914E-1,(103[&rate=5.642279084600766E-4]:9.566252504938E-1,(29[&rate=5.642279084600766E-4]:6.873041663477E-1,(5[&rate=5.642279084600766E-4]:1.792258124081E-1,12[&rate=5.642279084600766E-4]:2.175819767916E-1)[&rate=5.642279084600766E-4]:3.628728744876E-1)[&rate=5.642279084600766E-4]:5.02197796475E-1)[&rate=5.642279084600766E-4]:1.278602628059E0)[&rate=5.642279084600766E-4]:1.545349260845E-1,((53[&rate=5.642279084600766E-4]:6.134517492519E-1,((((74[&rate=5.642279084600766E-4]:3.759006000279E-1,70[&rate=5.642279084600766E-4]:3.375444356444E-1)[&rate=5.642279084600766E-4]:2.191895932E-2,76[&rate=5.642279084600766E-4]:3.978195593479E-1)[&rate=5.642279084600766E-4]:1.239481673801E-1,75[&rate=5.642279084600766E-4]:5.21767726728E-1)[&rate=5.642279084600766E-4]:2.275852783062E-1,((((79[&rate=5.642279084600766E-4]:2.936744304284E-1,(72[&rate=5.642279084600766E-4]:8.390049955521E-2,78[&rate=5.642279084600766E-4]:1.058183077745E-1)[&rate=5.642279084600766E-4]:1.878561226539E-1)[&rate=5.642279084600766E-4]:1.396560019859E-1,82[&rate=5.642279084600766E-4]:4.415496104963E-1)[&rate=5.642279084600766E-4]:4.148913115763E-2,71[&rate=5.642279084600766E-4]:4.474223032978E-1)[&rate=5.642279084600766E-4]:1.422612301591E-1,((81[&rate=5.642279084600766E-4]:2.459014583914E-1,80[&rate=5.642279084600766E-4]:2.459014583914E-1)[&rate=5.642279084600766E-4]:3.33825675852E-1,(77[&rate=5.642279084600766E-4]:2.741456642132E-1,73[&rate=5.642279084600766E-4]:2.796251162679E-1)[&rate=5.642279084600766E-4]:3.494170864686E-1)[&rate=5.642279084600766E-4]:2.913448140523E-2)[&rate=5.642279084600766E-4]:9.117632089245E-2)[&rate=5.642279084600766E-4]:6.105618028297E-1)[&rate=5.642279084600766E-4]:9.129576463499E-2,((137[&rate=5.642279084600766E-4]:3.356780077421E-1,134[&rate=5.642279084600766E-4]:2.644451310299E-1)[&rate=5.642279084600766E-4]:2.964501758593E-1,133[&rate=5.642279084600766E-4]:5.910322931904E-1)[&rate=5.642279084600766E-4]:8.957947176646E-1)[&rate=5.642279084600766E-4]:1.252483487765E-2)[&rate=5.642279084600766E-4]:6.97156542836E-1,125[&rate=5.642279084600766E-4]:1.204046377939E0)[&rate=5.642279084600766E-4]:1.793619209893E-1)[&rate=5.642279084600766E-4]:1.387220226579E-1,((((((((51[&rate=5.642279084600766E-4]:5.821303634675E-1,(44[&rate=5.642279084600766E-4]:4.683062953614E-1,47[&rate=5.642279084600766E-4]:4.737707762356E-1)[&rate=5.642279084600766E-4]:1.356819916033E-1)[&rate=5.642279084600766E-4]:1.839510003008E-2,(49[&rate=5.642279084600766E-4]:5.139514626366E-1,50[&rate=5.642279084600766E-4]:5.139514626366E-1)[&rate=5.642279084600766E-4]:8.11095199867E-2)[&rate=5.642279084600766E-4]:3.163776829388E-2,((46[&rate=5.642279084600766E-4]:5.640033341966E-1,43[&rate=5.642279084600766E-4]:5.640033341966E-1)[&rate=5.642279084600766E-4]:6.257266179971E-3,(48[&rate=5.642279084600766E-4]:4.330222436584E-1,(41[&rate=5.642279084600766E-4]:2.599364361639E-1,42[&rate=5.642279084600766E-4]:2.654009170381E-1)[&rate=5.642279084600766E-4]:1.293699605E-1)[&rate=5.642279084600766E-4]:1.263093949696E-1)[&rate=5.642279084600766E-4]:8.922503578638E-2)[&rate=5.642279084600766E-4]:1.310979530341E-2,45[&rate=5.642279084600766E-4]:6.64398710155E-1)[&rate=5.642279084600766E-4]:2.089193722006E-1,((128[&rate=5.642279084600766E-4]:1.383708155008E0,(127[&rate=5.642279084600766E-4]:2.343842390399E0,((118[&rate=5.642279084600766E-4]:5.530751963724E-1,69[&rate=5.642279084600766E-4]:5.640341004821E-1)[&rate=5.642279084600766E-4]:6.436467024888E-2,((132[&rate=5.642279084600766E-4]:1.195649192251E-1,129[&rate=5.642279084600766E-4]:1.168251931978E-1)[&rate=5.642279084600766E-4]:1.949286450067E-1,(130[&rate=5.642279084600766E-4]:1.266597923843E-1,131[&rate=5.642279084600766E-4]:1.293995184117E-1)[&rate=5.642279084600766E-4]:1.850940458202E-1)[&rate=5.642279084600766E-4]:1.686997270469E-1)[&rate=5.642279084600766E-4]:8.277723867917E-1)[&rate=5.642279084600766E-4]:7.822192899232E-2)[&rate=5.642279084600766E-4]:2.113513340273E-2,((((64[&rate=5.642279084600766E-4]:2.085375449047E-1,60[&rate=5.642279084600766E-4]:5.785261339802E-2)[&rate=5.642279084600766E-4]:9.814003520639E-2,65[&rate=5.642279084600766E-4]:1.559926486044E-1)[&rate=5.642279084600766E-4]:2.627278338188E-2,62[&rate=5.642279084600766E-4]:3.74046253904E-1)[&rate=5.642279084600766E-4]:1.714131674836E-1,(61[&rate=5.642279084600766E-4]:3.026739898554E-1,63[&rate=5.642279084600766E-4]:2.615780994443E-1)[&rate=5.642279084600766E-4]:2.427854315322E-1)[&rate=5.642279084600766E-4]:9.991098944205E-1)[&rate=5.642279084600766E-4]:2.418710062361E-1)[&rate=5.642279084600766E-4]:1.026904746191E-1,(121[&rate=5.642279084600766E-4]:2.292212741693E0,36[&rate=5.642279084600766E-4]:2.127606868984E-1)[&rate=5.642279084600766E-4]:5.445230154569E-2)[&rate=5.642279084600766E-4]:2.07502831461E-1,35[&rate=5.642279084600766E-4]:4.281404774393E-1)[&rate=5.642279084600766E-4]:2.22827558487E-1,(((((147[&rate=5.642279084600766E-4]:5.175261842808E-1,16[&rate=5.642279084600766E-4]:2.545642061218E0)[&rate=5.642279084600766E-4]:6.256168820835E-2,(146[&rate=5.642279084600766E-4]:6.407172570867E-1,(40[&rate=5.642279084600766E-4]:4.809025122503E-1,39[&rate=5.642279084600766E-4]:4.809025122503E-1)[&rate=5.642279084600766E-4]:3.959616560153E-2)[&rate=5.642279084600766E-4]:2.212145457023E-3)[&rate=5.642279084600766E-4]:4.081125029695E-2,((((((7[&rate=5.642279084600766E-4]:2.209118666011E-1,8[&rate=5.642279084600766E-4]:2.209118666011E-1)[&rate=5.642279084600766E-4]:2.568857917802E-1,26[&rate=5.642279084600766E-4]:5.846469734498E-1)[&rate=5.642279084600766E-4]:1.17227053194E-1,(22[&rate=5.642279084600766E-4]:5.250374550697E-1,27[&rate=5.642279084600766E-4]:5.41475811234E-1)[&rate=5.642279084600766E-4]:1.658776674645E-1)[&rate=5.642279084600766E-4]:1.056232981856E-2,31[&rate=5.642279084600766E-4]:7.562719729007E-1)[&rate=5.642279084600766E-4]:1.559311813949E-1,2[&rate=5.642279084600766E-4]:6.848058940216E-1)[&rate=5.642279084600766E-4]:1.811158625024E0,(101[&rate=5.642279084600766E-4]:7.234921950998E-1,(((((((90[&rate=5.642279084600766E-4]:1.01319611008E-1,91[&rate=5.642279084600766E-4]:1.01319611008E-1)[&rate=5.642279084600766E-4]:4.377622233482E-2,92[&rate=5.642279084600766E-4]:1.450958333429E-1)[&rate=5.642279084600766E-4]:8.400220723392E-2,((84[&rate=5.642279084600766E-4]:9.212311735178E-2,(93[&rate=5.642279084600766E-4]:6.183786729803E-2,83[&rate=5.642279084600766E-4]:4.813923716102E-2)[&rate=5.642279084600766E-4]:4.398388019076E-2)[&rate=5.642279084600766E-4]:2.528466801879E-2,(85[&rate=5.642279084600766E-4]:8.817280871958E-2,86[&rate=5.642279084600766E-4]:8.817280871958E-2)[&rate=5.642279084600766E-4]:2.923497665099E-2)[&rate=5.642279084600766E-4]:9.799162506919E-2)[&rate=5.642279084600766E-4]:8.098047744602E-2,((89[&rate=5.642279084600766E-4]:1.344901185642E-1,88[&rate=5.642279084600766E-4]:1.207914884272E-1)[&rate=5.642279084600766E-4]:7.101805185917E-2,87[&rate=5.642279084600766E-4]:1.918095402863E-1)[&rate=5.642279084600766E-4]:1.045703475994E-1)[&rate=5.642279084600766E-4]:9.24223469706E-1,3[&rate=5.642279084600766E-4]:6.808773301947E-1)[&rate=5.642279084600766E-4]:6.89686890837E-1,((10[&rate=5.642279084600766E-4]:5.326155598588E-1,15[&rate=5.642279084600766E-4]:5.709717242423E-1)[&rate=5.642279084600766E-4]:4.172420869003E-1,(18[&rate=5.642279084600766E-4]:7.129348905551E-1,6[&rate=5.642279084600766E-4]:6.49921191925E-1)[&rate=5.642279084600766E-4]:2.834980986697E-1)[&rate=5.642279084600766E-4]:4.891997249574E-1)[&rate=5.642279084600766E-4]:3.063586215757E-2,((((((105[&rate=5.642279084600766E-4]:5.215684612771E-1,113[&rate=5.642279084600766E-4]:5.489657215509E-1)[&rate=5.642279084600766E-4]:2.275212796541E-2,110[&rate=5.642279084600766E-4]:5.662383974616E-1)[&rate=5.642279084600766E-4]:2.071469695888E-1,(((((30[&rate=5.642279084600766E-4]:1.754591494017E-1,4[&rate=5.642279084600766E-4]:2.856409675711E-3)[&rate=5.642279084600766E-4]:4.97932470225E-1,(17[&rate=5.642279084600766E-4]:1.92787014172E-1,14[&rate=5.642279084600766E-4]:1.544308497883E-1)[&rate=5.642279084600766E-4]:4.038922766876E-1)[&rate=5.642279084600766E-4]:4.438495243091E-2,9[&rate=5.642279084600766E-4]:5.944889008247E-1)[&rate=5.642279084600766E-4]:2.203755652125E-2,117[&rate=5.642279084600766E-4]:6.274853614556E-1)[&rate=5.642279084600766E-4]:2.492445951163E-2,112[&rate=5.642279084600766E-4]:6.496700949396E-1)[&rate=5.642279084600766E-4]:1.291947241655E-1)[&rate=5.642279084600766E-4]:4.217987814289E-2,(((148[&rate=5.642279084600766E-4]:3.37096209666E-1,143[&rate=5.642279084600766E-4]:3.343564836387E-1)[&rate=5.642279084600766E-4]:2.552904120592E-1,(139[&rate=5.642279084600766E-4]:6.550231160238E-1,(106[&rate=5.642279084600766E-4]:1.765274738468E-2,111[&rate=5.642279084600766E-4]:3.409110354906E-2)[&rate=5.642279084600766E-4]:4.455895467213E-1)[&rate=5.642279084600766E-4]:1.510621358383E-1)[&rate=5.642279084600766E-4]:1.457554480328E-1,(116[&rate=5.642279084600766E-4]:6.862353654011E-1,((115[&rate=5.642279084600766E-4]:5.696481461797E-1,(19[&rate=5.642279084600766E-4]:6.101770745886E-1,13[&rate=5.642279084600766E-4]:5.71820910205E-1)[&rate=5.642279084600766E-4]:8.001901679659E-2)[&rate=5.642279084600766E-4]:7.663354392063E-2,(((114[&rate=5.642279084600766E-4]:8.296757970737E-2,104[&rate=5.642279084600766E-4]:1.432415523101E-1)[&rate=5.642279084600766E-4]:1.632788866956E-1,(108[&rate=5.642279084600766E-4]:1.697322938713E-1,107[&rate=5.642279084600766E-4]:1.724720198986E-1)[&rate=5.642279084600766E-4]:1.340484191071E-1)[&rate=5.642279084600766E-4]:1.117828865981E-1,109[&rate=5.642279084600766E-4]:4.374814077955E-1)[&rate=5.642279084600766E-4]:2.882523370993E-1)[&rate=5.642279084600766E-4]:3.995367530073E-2)[&rate=5.642279084600766E-4]:1.355053997327E-2)[&rate=5.642279084600766E-4]:3.906701105182E-2)[&rate=5.642279084600766E-4]:5.180492666171E-1,((((23[&rate=5.642279084600766E-4]:7.083249800954E-1,(25[&rate=5.642279084600766E-4]:5.990534587769E-1,20[&rate=5.642279084600766E-4]:5.798753765851E-1)[&rate=5.642279084600766E-4]:1.202304254282E-1)[&rate=5.642279084600766E-4]:1.312231793573E-1,(11[&rate=5.642279084600766E-4]:5.752135606959E-1,140[&rate=5.642279084600766E-4]:5.560354785042E-1)[&rate=5.642279084600766E-4]:1.794030919076E-1)[&rate=5.642279084600766E-4]:3.766460768752E-1,(24[&rate=5.642279084600766E-4]:9.553194837044E-1,(1[&rate=5.642279084600766E-4]:1.622032478236E-2,(21[&rate=5.642279084600766E-4]:6.758899770946E-1,28[&rate=5.642279084600766E-4]:7.005475113411E-1)[&rate=5.642279084600766E-4]:1.019741833042E-1)[&rate=5.642279084600766E-4]:1.582772411138E-1)[&rate=5.642279084600766E-4]:2.718336567332E-1)[&rate=5.642279084600766E-4]:4.149895747797E-2,102[&rate=5.642279084600766E-4]:1.070082622992E-1)[&rate=5.642279084600766E-4]:1.581130988263E-1)[&rate=5.642279084600766E-4]:1.0549859438E-2,(142[&rate=5.642279084600766E-4]:7.877464954283E-1,((145[&rate=5.642279084600766E-4]:9.833856358302E-2,141[&rate=5.642279084600766E-4]:9.559883755544E-2)[&rate=5.642279084600766E-4]:4.939813953216E-1,144[&rate=5.642279084600766E-4]:5.868405068497E-1)[&rate=5.642279084600766E-4]:1.954265365237E-1)[&rate=5.642279084600766E-4]:7.34500067601E-1)[&rate=5.642279084600766E-4]:1.28268588653E-1)[&rate=5.642279084600766E-4]:3.250318379382E-1)[&rate=5.642279084600766E-4]:7.889106801103E-1)[&rate=5.642279084600766E-4]:2.428335738942E-2)[&rate=5.642279084600766E-4]:1.066634069504E-2,(((97[&rate=5.642279084600766E-4]:4.603575350382E-1,(96[&rate=5.642279084600766E-4]:5.075302078848E-1,99[&rate=5.642279084600766E-4]:5.430493335677E-1)[&rate=5.642279084600766E-4]:1.386196768803E-1)[&rate=5.642279084600766E-4]:5.629448479212E-3,98[&rate=5.642279084600766E-4]:6.654405354299E-1)[&rate=5.642279084600766E-4]:1.835293650833E-2,(95[&rate=5.642279084600766E-4]:5.735503502363E-1,(94[&rate=5.642279084600766E-4]:1.906636214027E-1,100[&rate=5.642279084600766E-4]:1.906636214027E-1)[&rate=5.642279084600766E-4]:2.981872752815E-1)[&rate=5.642279084600766E-4]:1.211720834507E-1)[&rate=5.642279084600766E-4]:1.881024290885E-2)[&rate=5.642279084600766E-4]:1.441992702341E-1,38[&rate=5.642279084600766E-4]:6.500816736059E-1)[&rate=5.642279084600766E-4]:6.032518088359E-1)[&rate=5.642279084600766E-4]:1.567749812211E-1)[&rate=5.642279084600766E-4]:6.987592459504E-3,((67[&rate=5.642279084600766E-4]:3.736688171359E-1,(122[&rate=5.642279084600766E-4]:3.37973317787E-1,(124[&rate=5.642279084600766E-4]:3.337043637828E-1,123[&rate=5.642279084600766E-4]:3.364366042199E-1)[&rate=5.642279084600766E-4]:1.536713567051E-3)[&rate=5.642279084600766E-4]:5.369680496896E-1)[&rate=5.642279084600766E-4]:2.294916559168E-1,(66[&rate=5.642279084600766E-4]:5.505359714539E-1,(126[&rate=5.642279084600766E-4]:1.125012367399E0,((119[&rate=5.642279084600766E-4]:1.801141466312E0,120[&rate=5.642279084600766E-4]:1.705251055353E0)[&rate=5.642279084600766E-4]:1.068858095029E-1,((138[&rate=5.642279084600766E-4]:1.648511371122E-1,136[&rate=5.642279084600766E-4]:3.334428779699E-2)[&rate=5.642279084600766E-4]:6.751814373681E-1,135[&rate=5.642279084600766E-4]:6.400325744803E-1)[&rate=5.642279084600766E-4]:9.200494958553E-1)[&rate=5.642279084600766E-4]:2.687614228014E-3)[&rate=5.642279084600766E-4]:6.726977937397E-1)[&rate=5.642279084600766E-4]:5.262450159874E-2)[&rate=5.642279084600766E-4]:2.115701365543E-1)[&rate=5.642279084600766E-4]:5.997961327285E-2)[&rate=5.642279084600766E-4]:1.129300864565E-2,32[&rate=5.642279084600766E-4]:1.071724676282E-3)[&rate=5.642279084600766E-4]:1.474233468294E-2,33[&rate=5.642279084600766E-4]:2.129351141394E-2);
tree STATE_59220000 [&joint=-20947.45065582368,lnP=-20947.45065582368] = [&R] ((32[&rate=5.861574132130116E-4]:2.978295623635E-4,((((119[&rate=5.861574132130116E-4]:1.743485278689E0,(((138[&rate=5.861574132130116E-4]:1.963253531286E-1,136[&rate=5.861574132130116E-4]:6.481850381344E-2)[&rate=5.861574132130116E-4]:4.407107759547E-1,135[&rate=5.861574132130116E-4]:4.370361290833E-1)[&rate=5.861574132130116E-4]:9.358374329466E-1,(120[&rate=5.861574132130116E-4]:1.527858819041E0,126[&rate=5.861574132130116E-4]:8.380467073558E-1)[&rate=5.861574132130116E-4]:9.706953750968E-2)[&rate=5.861574132130116E-4]:2.266651118004E-2)[&rate=5.861574132130116E-4]:5.99828596105E-1,(66[&rate=5.861574132130116E-4]:3.029087925117E-1,(67[&rate=5.861574132130116E-4]:2.156660956151E-1,(122[&rate=5.861574132130116E-4]:2.221724474002E-1,(123[&rate=5.861574132130116E-4]:4.109005063543E-2,124[&rate=5.861574132130116E-4]:3.83578101983E-2)[&rate=5.861574132130116E-4]:1.810823967648E-1)[&rate=5.861574132130116E-4]:4.947661985556E-1)[&rate=5.861574132130116E-4]:8.724269689663E-2)[&rate=5.861574132130116E-4]:7.528369953774E-3)[&rate=5.861574132130116E-4]:2.565601355464E-1,((((59[&rate=5.861574132130116E-4]:3.321881699945E-1,((((37[&rate=5.861574132130116E-4]:2.366318095886E-1,54[&rate=5.861574132130116E-4]:1.601290773482E-1)[&rate=5.861574132130116E-4]:7.941865803225E-2,58[&rate=5.861574132130116E-4]:2.969247845607E-1)[&rate=5.861574132130116E-4]:1.581318549452E-3,(55[&rate=5.861574132130116E-4]:2.16451548738E-1,56[&rate=5.861574132130116E-4]:2.16451548738E-1)[&rate=5.861574132130116E-4]:5.473215000048E-2)[&rate=5.861574132130116E-4]:7.665824834534E-3,57[&rate=5.861574132130116E-4]:2.897784853217E-1)[&rate=5.861574132130116E-4]:4.514192510989E-2)[&rate=5.861574132130116E-4]:7.618977727514E-2,68[&rate=5.861574132130116E-4]:3.591976194007E-1)[&rate=5.861574132130116E-4]:5.780684400018E-1,((((((76[&rate=5.861574132130116E-4]:3.562014797211E-1,74[&rate=5.861574132130116E-4]:3.562014797211E-1)[&rate=5.861574132130116E-4]:7.492751024203E-2,70[&rate=5.861574132130116E-4]:3.927728255797E-1)[&rate=5.861574132130116E-4]:2.117356343519E-1,75[&rate=5.861574132130116E-4]:6.428646243151E-1)[&rate=5.861574132130116E-4]:9.06780446509E-2,(((73[&rate=5.861574132130116E-4]:2.47428371345E-1,77[&rate=5.861574132130116E-4]:2.419489192903E-1)[&rate=5.861574132130116E-4]:1.728193184265E-1,(81[&rate=5.861574132130116E-4]:7.354939908238E-2,80[&rate=5.861574132130116E-4]:7.354939908238E-2)[&rate=5.861574132130116E-4]:2.97383222196E-1)[&rate=5.861574132130116E-4]:7.720182073448E-2,((71[&rate=5.861574132130116E-4]:2.972780664869E-1,((72[&rate=5.861574132130116E-4]:2.981966406833E-2,78[&rate=5.861574132130116E-4]:5.173747228764E-2)[&rate=5.861574132130116E-4]:1.362692617499E-1,79[&rate=5.861574132130116E-4]:1.880067340375E-1)[&rate=5.861574132130116E-4]:1.366685927234E-1)[&rate=5.861574132130116E-4]:6.586398189928E-2,82[&rate=5.861574132130116E-4]:3.987584867423E-1)[&rate=5.861574132130116E-4]:6.581431143494E-2)[&rate=5.861574132130116E-4]:2.3609315846E-1)[&rate=5.861574132130116E-4]:6.473419756571E-1,((53[&rate=5.861574132130116E-4]:6.045909233214E-1,((133[&rate=5.861574132130116E-4]:4.311378682878E-1,137[&rate=5.861574132130116E-4]:4.722337586989E-1)[&rate=5.861574132130116E-4]:8.479777445854E-2,134[&rate=5.861574132130116E-4]:4.857986564452E-1)[&rate=5.861574132130116E-4]:8.707347775433E-1)[&rate=5.861574132130116E-4]:1.475232334178E-2,(52[&rate=5.861574132130116E-4]:5.658332339209E-1,(103[&rate=5.861574132130116E-4]:5.221734935657E-1,(29[&rate=5.861574132130116E-4]:5.73317701055E-1,(5[&rate=5.861574132130116E-4]:2.475570019525E-1,12[&rate=5.861574132130116E-4]:2.859131663359E-1)[&rate=5.861574132130116E-4]:1.805552196505E-1)[&rate=5.861574132130116E-4]:1.817325048395E-1)[&rate=5.861574132130116E-4]:1.707953474916E0)[&rate=5.861574132130116E-4]:6.170673405366E-2)[&rate=5.861574132130116E-4]:1.507833934775E-2)[&rate=5.861574132130116E-4]:2.312179167907E-1,125[&rate=5.861574132130116E-4]:6.552569891405E-1)[&rate=5.861574132130116E-4]:4.486757369287E-1)[&rate=5.861574132130116E-4]:1.538624756207E-1,(((((((((41[&rate=5.861574132130116E-4]:3.944918593024E-1,48[&rate=5.861574132130116E-4]:4.382077062968E-1)[&rate=5.861574132130116E-4]:4.647911030232E-2,42[&rate=5.861574132130116E-4]:4.464354504789E-1)[&rate=5.861574132130116E-4]:2.77835778016E-2,(46[&rate=5.861574132130116E-4]:4.163528057892E-1,43[&rate=5.861574132130116E-4]:4.163528057892E-1)[&rate=5.861574132130116E-4]:1.0704655036E-1)[&rate=5.861574132130116E-4]:2.081855786441E-2,(51[&rate=5.861574132130116E-4]:5.016163459595E-1,((47[&rate=5.861574132130116E-4]:4.842760438096E-2,44[&rate=5.861574132130116E-4]:4.29631235067E-2)[&rate=5.861574132130116E-4]:4.305257955638E-1,(50[&rate=5.861574132130116E-4]:4.355674386331E-1,49[&rate=5.861574132130116E-4]:4.355674386331E-1)[&rate=5.861574132130116E-4]:1.059907606586E-2)[&rate=5.861574132130116E-4]:4.998535038626E-2)[&rate=5.861574132130116E-4]:1.527916368269E-2)[&rate=5.861574132130116E-4]:6.245474888836E-2,45[&rate=5.861574132130116E-4]:5.984759415906E-1)[&rate=5.861574132130116E-4]:2.132631835767E-1,(((118[&rate=5.861574132130116E-4]:8.097892309151E-1,(69[&rate=5.861574132130116E-4]:7.988462699094E-1,((129[&rate=5.861574132130116E-4]:2.399632378365E-1,132[&rate=5.861574132130116E-4]:2.427029638639E-1)[&rate=5.861574132130116E-4]:1.464754112554E-2,(131[&rate=5.861574132130116E-4]:1.142080645277E-1,130[&rate=5.861574132130116E-4]:1.114683385003E-1)[&rate=5.861574132130116E-4]:1.431424404617E-1)[&rate=5.861574132130116E-4]:3.962902854678E-1)[&rate=5.861574132130116E-4]:2.190186511538E-2)[&rate=5.861574132130116E-4]:5.899583484365E-1,((60[&rate=5.861574132130116E-4]:3.029989823089E-1,((64[&rate=5.861574132130116E-4]:1.955865981195E-1,65[&rate=5.861574132130116E-4]:4.490166661276E-2)[&rate=5.861574132130116E-4]:1.351212292549E-1,62[&rate=5.861574132130116E-4]:3.718037177854E-1)[&rate=5.861574132130116E-4]:1.229760864413E-1)[&rate=5.861574132130116E-4]:2.44054429845E-1,(61[&rate=5.861574132130116E-4]:2.862766000866E-1,63[&rate=5.861574132130116E-4]:2.451807096755E-1)[&rate=5.861574132130116E-4]:4.52557633985E-1)[&rate=5.861574132130116E-4]:6.609133452801E-1)[&rate=5.861574132130116E-4]:2.436764491321E-1,128[&rate=5.861574132130116E-4]:1.503698001087E0)[&rate=5.861574132130116E-4]:8.143733637216E-2)[&rate=5.861574132130116E-4]:1.33939391538E-1,((121[&rate=5.861574132130116E-4]:1.82104899686E0,127[&rate=5.861574132130116E-4]:2.262144887271E0)[&rate=5.861574132130116E-4]:3.13617543707E-1,35[&rate=5.861574132130116E-4]:8.639143306471E-3)[&rate=5.861574132130116E-4]:1.816684624025E-1)[&rate=5.861574132130116E-4]:6.34655925018E-2,36[&rate=5.861574132130116E-4]:3.003485406766E-1)[&rate=5.861574132130116E-4]:1.504667680088E-1,(((((98[&rate=5.861574132130116E-4]:4.915653172237E-1,(95[&rate=5.861574132130116E-4]:4.087348612216E-1,(94[&rate=5.861574132130116E-4]:2.849445918155E-1,100[&rate=5.861574132130116E-4]:2.849445918155E-1)[&rate=5.861574132130116E-4]:3.9090815854E-2)[&rate=5.861574132130116E-4]:9.375941775087E-2)[&rate=5.861574132130116E-4]:1.269299178582E-2,(97[&rate=5.861574132130116E-4]:2.959069200338E-1,(99[&rate=5.861574132130116E-4]:3.190020743911E-1,96[&rate=5.861574132130116E-4]:2.834829487082E-1)[&rate=5.861574132130116E-4]:1.982163210524E-1)[&rate=5.861574132130116E-4]:8.89783706329E-3)[&rate=5.861574132130116E-4]:1.735006908793E-2,39[&rate=5.861574132130116E-4]:3.931930775512E-1)[&rate=5.861574132130116E-4]:5.548137443756E-3,(((31[&rate=5.861574132130116E-4]:9.706087376862E-1,((26[&rate=5.861574132130116E-4]:7.849644178995E-1,(7[&rate=5.861574132130116E-4]:1.987842631852E-1,8[&rate=5.861574132130116E-4]:1.987842631852E-1)[&rate=5.861574132130116E-4]:4.793308396458E-1)[&rate=5.861574132130116E-4]:1.325087138969E-1,(22[&rate=5.861574132130116E-4]:5.470963060656E-1,27[&rate=5.861574132130116E-4]:5.6353466223E-1)[&rate=5.861574132130116E-4]:3.594179216211E-1)[&rate=5.861574132130116E-4]:9.29998945138E-3)[&rate=5.861574132130116E-4]:7.071283996129E-2,2[&rate=5.861574132130116E-4]:8.139243173734E-1)[&rate=5.861574132130116E-4]:1.52176138814E0,((147[&rate=5.861574132130116E-4]:3.61265516585E-1,((101[&rate=5.861574132130116E-4]:4.63641944212E-1,((((((10[&rate=5.861574132130116E-4]:3.243636991488E-1,15[&rate=5.861574132130116E-4]:3.627198635322E-1)[&rate=5.861574132130116E-4]:3.119738982175E-1,18[&rate=5.861574132130116E-4]:6.829129398321E-1)[&rate=5.861574132130116E-4]:8.024557250012E-3,6[&rate=5.861574132130116E-4]:6.27923798452E-1)[&rate=5.861574132130116E-4]:6.653325466429E-2,3[&rate=5.861574132130116E-4]:6.424022585958E-1)[&rate=5.861574132130116E-4]:1.516762838846E-3,(((89[&rate=5.861574132130116E-4]:5.968131212756E-2,88[&rate=5.861574132130116E-4]:4.598268199054E-2)[&rate=5.861574132130116E-4]:2.54241000604E-1,(((85[&rate=5.861574132130116E-4]:1.58431973776E-1,83[&rate=5.861574132130116E-4]:1.58431973776E-1)[&rate=5.861574132130116E-4]:8.888597038847E-3,(93[&rate=5.861574132130116E-4]:4.372900045646E-2,(84[&rate=5.861574132130116E-4]:2.478423320997E-2,86[&rate=5.861574132130116E-4]:2.478423320997E-2)[&rate=5.861574132130116E-4]:5.246137109466E-3)[&rate=5.861574132130116E-4]:1.372902004954E-1)[&rate=5.861574132130116E-4]:2.460421582286E-2,((90[&rate=5.861574132130116E-4]:5.10817670001E-2,91[&rate=5.861574132130116E-4]:5.10817670001E-2)[&rate=5.861574132130116E-4]:1.051830993476E-1,92[&rate=5.861574132130116E-4]:1.562648663477E-1)[&rate=5.861574132130116E-4]:4.935855042696E-2)[&rate=5.861574132130116E-4]:1.082988959568E-1)[&rate=5.861574132130116E-4]:8.943434225561E-2,87[&rate=5.861574132130116E-4]:3.896580248501E-1)[&rate=5.861574132130116E-4]:7.939870239816E-1)[&rate=5.861574132130116E-4]:7.68080345788E-1,((102[&rate=5.861574132130116E-4]:9.655757461234E-2,((24[&rate=5.861574132130116E-4]:1.083651251941E0,((21[&rate=5.861574132130116E-4]:4.714338986971E-1,28[&rate=5.861574132130116E-4]:4.960914329435E-1)[&rate=5.861574132130116E-4]:3.680232337493E-1,1[&rate=5.861574132130116E-4]:7.781329682993E-2)[&rate=5.861574132130116E-4]:2.250160373028E-1)[&rate=5.861574132130116E-4]:1.7183293868E-1,(((20[&rate=5.861574132130116E-4]:6.640563569072E-1,25[&rate=5.861574132130116E-4]:6.832344390989E-1)[&rate=5.861574132130116E-4]:1.151888650771E-1,23[&rate=5.861574132130116E-4]:7.874644000664E-1)[&rate=5.861574132130116E-4]:1.409795715465E-1,(140[&rate=5.861574132130116E-4]:7.823552601976E-1,11[&rate=5.861574132130116E-4]:8.015333423893E-1)[&rate=5.861574132130116E-4]:4.197912237441E-2)[&rate=5.861574132130116E-4]:3.160813148983E-1)[&rate=5.861574132130116E-4]:2.717219607774E-3)[&rate=5.861574132130116E-4]:2.338533579221E-1,((((17[&rate=5.861574132130116E-4]:7.062665461443E-1,14[&rate=5.861574132130116E-4]:6.679103817606E-1)[&rate=5.861574132130116E-4]:1.634349640452E-1,((110[&rate=5.861574132130116E-4]:3.095702048293E-1,(105[&rate=5.861574132130116E-4]:2.868787233889E-1,117[&rate=5.861574132130116E-4]:3.170157096903E-1)[&rate=5.861574132130116E-4]:7.736732213741E-4)[&rate=5.861574132130116E-4]:5.143390886743E-1,(((112[&rate=5.861574132130116E-4]:4.326634928078E-1,113[&rate=5.861574132130116E-4]:4.326634928078E-1)[&rate=5.861574132130116E-4]:8.596733282017E-2,9[&rate=5.861574132130116E-4]:5.104116475459E-1)[&rate=5.861574132130116E-4]:2.598959682279E-1,(30[&rate=5.861574132130116E-4]:2.373382761386E-1,4[&rate=5.861574132130116E-4]:6.473553641263E-2)[&rate=5.861574132130116E-4]:6.562570108681E-1)[&rate=5.861574132130116E-4]:5.086195170246E-2)[&rate=5.861574132130116E-4]:1.956600247498E-3)[&rate=5.861574132130116E-4]:4.392788964622E-2,(((111[&rate=5.861574132130116E-4]:3.415392810519E-1,(106[&rate=5.861574132130116E-4]:1.765674890045E-1,139[&rate=5.861574132130116E-4]:3.683483109222E-1)[&rate=5.861574132130116E-4]:1.485334358831E-1)[&rate=5.861574132130116E-4]:3.692091254671E-1,(148[&rate=5.861574132130116E-4]:1.910295893469E-1,143[&rate=5.861574132130116E-4]:1.882898633195E-1)[&rate=5.861574132130116E-4]:4.813626527887E-1)[&rate=5.861574132130116E-4]:9.57991539631E-2,(((115[&rate=5.861574132130116E-4]:6.164342856635E-1,(19[&rate=5.861574132130116E-4]:3.971686322072E-1,13[&rate=5.861574132130116E-4]:3.588124678236E-1)[&rate=5.861574132130116E-4]:3.398135986618E-1)[&rate=5.861574132130116E-4]:3.055663628924E-2,((((114[&rate=5.861574132130116E-4]:7.269674893231E-2,104[&rate=5.861574132130116E-4]:1.329707215351E-1)[&rate=5.861574132130116E-4]:2.080858258378E-1,108[&rate=5.861574132130116E-4]:3.383168213455E-1)[&rate=5.861574132130116E-4]:9.267960293904E-3,107[&rate=5.861574132130116E-4]:3.503245076668E-1)[&rate=5.861574132130116E-4]:2.374845476166E-2,109[&rate=5.861574132130116E-4]:3.932510446202E-1)[&rate=5.861574132130116E-4]:3.33191932127E-1)[&rate=5.861574132130116E-4]:5.549889849526E-2,116[&rate=5.861574132130116E-4]:7.024898204479E-1)[&rate=5.861574132130116E-4]:2.734541126707E-2)[&rate=5.861574132130116E-4]:6.324622291519E-2)[&rate=5.861574132130116E-4]:1.610071413372E-1,(142[&rate=5.861574132130116E-4]:6.591049924327E-1,((144[&rate=5.861574132130116E-4]:1.863006604051E-1,145[&rate=5.861574132130116E-4]:1.9178011246E-1)[&rate=5.861574132130116E-4]:5.130187277152E-3,141[&rate=5.861574132130116E-4]:1.941705737096E-1)[&rate=5.861574132130116E-4]:4.621946926956E-1)[&rate=5.861574132130116E-4]:5.497781240828E-1)[&rate=5.861574132130116E-4]:3.681031584847E-1)[&rate=5.861574132130116E-4]:8.432816071555E-2)[&rate=5.861574132130116E-4]:5.438230301695E-2)[&rate=5.861574132130116E-4]:7.927990861272E-1,146[&rate=5.861574132130116E-4]:4.034954505803E-1)[&rate=5.861574132130116E-4]:2.061159605923E-2)[&rate=5.861574132130116E-4]:5.586734850485E-2,(16[&rate=5.861574132130116E-4]:2.439154290929E0,40[&rate=5.861574132130116E-4]:3.536613648116E-1)[&rate=5.861574132130116E-4]:6.094451097845E-3)[&rate=5.861574132130116E-4]:1.920408677492E-2)[&rate=5.861574132130116E-4]:1.978131231054E-2)[&rate=5.861574132130116E-4]:7.421130100515E-2,38[&rate=5.861574132130116E-4]:4.04646505071E-1)[&rate=5.861574132130116E-4]:6.019589076641E-1)[&rate=5.861574132130116E-4]:1.391679310313E-1)[&rate=5.861574132130116E-4]:2.358940076106E-2)[&rate=5.861574132130116E-4]:3.078232175351E-1,34[&rate=5.861574132130116E-4]:1.1806816917E-2)[&rate=5.861574132130116E-4]:1.040882086445E-2)[&rate=5.861574132130116E-4]:1.21372971017E-2,33[&rate=5.861574132130116E-4]:1.791457871878E-2);
tree STATE_59310000 [&joint=-20949.80634076521,lnP=-20949.80634076521] = [&R] ((33[&rate=6.309313000794034E-4]:7.73893071482E-3,(((((67[&rate=6.309313000794034E-4]:2.681956865125E-1,((124[&rate=6.309313000794034E-4]:1.148844638751E-2,123[&rate=6.309313000794034E-4]:1.422068682463E-2)[&rate=6.309313000794034E-4]:3.360673300971E-1,122[&rate=6.309313000794034E-4]:3.502880169217E-1)[&rate=6.309313000794034E-4]:4.191802199315E-1)[&rate=6.309313000794034E-4]:5.853918708335E-2,66[&rate=6.309313000794034E-4]:3.267348735959E-1)[&rate=6.309313000794034E-4]:2.589871069139E-2,(119[&rate=6.309313000794034E-4]:1.727924878048E0,(126[&rate=6.309313000794034E-4]:8.775820907916E-1,(120[&rate=6.309313000794034E-4]:7.409122430965E-1,((138[&rate=6.309313000794034E-4]:1.807208130445E-1,136[&rate=6.309313000794034E-4]:4.921396372928E-2)[&rate=6.309313000794034E-4]:3.870911294684E-1,135[&rate=6.309313000794034E-4]:3.678119425128E-1)[&rate=6.309313000794034E-4]:1.210455060632E-1)[&rate=6.309313000794034E-4]:8.2648195938E-1)[&rate=6.309313000794034E-4]:6.464026461276E-2)[&rate=6.309313000794034E-4]:6.575854185678E-1)[&rate=6.309313000794034E-4]:4.324698501683E-1,(((((((54[&rate=6.309313000794034E-4]:1.851449288335E-1,58[&rate=6.309313000794034E-4]:2.425219780139E-1)[&rate=6.309313000794034E-4]:2.155677048317E-2,37[&rate=6.309313000794034E-4]:2.832044315571E-1)[&rate=6.309313000794034E-4]:8.696821951958E-3,(55[&rate=6.309313000794034E-4]:1.880356388837E-1,56[&rate=6.309313000794034E-4]:1.880356388837E-1)[&rate=6.309313000794034E-4]:5.741752719362E-2)[&rate=6.309313000794034E-4]:1.210442716373E-2,57[&rate=6.309313000794034E-4]:2.684865549897E-1)[&rate=6.309313000794034E-4]:5.768590349332E-2,59[&rate=6.309313000794034E-4]:3.234402180459E-1)[&rate=6.309313000794034E-4]:2.570036619925E-1,68[&rate=6.309313000794034E-4]:5.312635521695E-1)[&rate=6.309313000794034E-4]:3.911583007484E-1,((((103[&rate=6.309313000794034E-4]:5.941303375608E-1,(29[&rate=6.309313000794034E-4]:4.72295174137E-1,(5[&rate=6.309313000794034E-4]:1.086065056189E-1,12[&rate=6.309313000794034E-4]:1.469626700024E-1)[&rate=6.309313000794034E-4]:2.184831890661E-1)[&rate=6.309313000794034E-4]:3.547118757526E-1)[&rate=6.309313000794034E-4]:1.701283439579E0,52[&rate=6.309313000794034E-4]:6.311200425793E-1)[&rate=6.309313000794034E-4]:2.517797659091E-2,(((133[&rate=6.309313000794034E-4]:4.203240713094E-1,137[&rate=6.309313000794034E-4]:4.614199617205E-1)[&rate=6.309313000794034E-4]:6.961891425354E-3,134[&rate=6.309313000794034E-4]:3.971489764336E-1)[&rate=6.309313000794034E-4]:9.992571677175E-1,((((76[&rate=6.309313000794034E-4]:1.989057581167E-1,(70[&rate=6.309313000794034E-4]:1.434152263612E-1,74[&rate=6.309313000794034E-4]:1.817713907447E-1)[&rate=6.309313000794034E-4]:1.713436737198E-2)[&rate=6.309313000794034E-4]:9.200242187701E-2,75[&rate=6.309313000794034E-4]:2.909081799937E-1)[&rate=6.309313000794034E-4]:2.653532935578E-1,(77[&rate=6.309313000794034E-4]:4.146665165434E-1,(((71[&rate=6.309313000794034E-4]:2.689564736913E-1,((79[&rate=6.309313000794034E-4]:1.877468099204E-1,(72[&rate=6.309313000794034E-4]:7.658996181202E-2,78[&rate=6.309313000794034E-4]:9.850777003133E-2)[&rate=6.309313000794034E-4]:8.923903988903E-2)[&rate=6.309313000794034E-4]:3.087689897395E-3,82[&rate=6.309313000794034E-4]:1.990536778998E-1)[&rate=6.309313000794034E-4]:1.055192341476E-1)[&rate=6.309313000794034E-4]:9.076366132189E-3,(81[&rate=6.309313000794034E-4]:4.828903636447E-2,80[&rate=6.309313000794034E-4]:4.828903636447E-2)[&rate=6.309313000794034E-4]:2.489218856507E-1)[&rate=6.309313000794034E-4]:4.618113276281E-2,73[&rate=6.309313000794034E-4]:3.927071232711E-1)[&rate=6.309313000794034E-4]:2.743884532698E-2)[&rate=6.309313000794034E-4]:1.361155049533E-1)[&rate=6.309313000794034E-4]:8.18399746268E-1,53[&rate=6.309313000794034E-4]:6.281981612074E-1)[&rate=6.309313000794034E-4]:1.626547227671E-2)[&rate=6.309313000794034E-4]:3.637664374719E-3)[&rate=6.309313000794034E-4]:3.239968017357E-1,125[&rate=6.309313000794034E-4]:7.617155859333E-1)[&rate=6.309313000794034E-4]:3.273729336513E-1)[&rate=6.309313000794034E-4]:4.104022193099E-1)[&rate=6.309313000794034E-4]:8.582875348415E-2,(((((45[&rate=6.309313000794034E-4]:7.035407890689E-1,(((51[&rate=6.309313000794034E-4]:4.21406960937E-1,(50[&rate=6.309313000794034E-4]:2.222737571205E-1,49[&rate=6.309313000794034E-4]:2.222737571205E-1)[&rate=6.309313000794034E-4]:1.936687229423E-1)[&rate=6.309313000794034E-4]:3.33418744634E-2,(47[&rate=6.309313000794034E-4]:2.256959855344E-1,44[&rate=6.309313000794034E-4]:2.202315046601E-1)[&rate=6.309313000794034E-4]:2.563752542376E-1)[&rate=6.309313000794034E-4]:4.110304884628E-3,(((41[&rate=6.309313000794034E-4]:3.018114216701E-1,48[&rate=6.309313000794034E-4]:3.455272686646E-1)[&rate=6.309313000794034E-4]:1.836053625127E-2,42[&rate=6.309313000794034E-4]:3.256364387956E-1)[&rate=6.309313000794034E-4]:7.634565173687E-2,(46[&rate=6.309313000794034E-4]:3.624728831297E-1,43[&rate=6.309313000794034E-4]:3.624728831297E-1)[&rate=6.309313000794034E-4]:8.868953527149E-2)[&rate=6.309313000794034E-4]:3.501912625533E-2)[&rate=6.309313000794034E-4]:2.255559657238E-1)[&rate=6.309313000794034E-4]:3.594985684343E-1,(((118[&rate=6.309313000794034E-4]:7.141297286048E-1,((132[&rate=6.309313000794034E-4]:2.330225125601E-1,(129[&rate=6.309313000794034E-4]:1.646480454428E-1,(131[&rate=6.309313000794034E-4]:5.926063551835E-2,130[&rate=6.309313000794034E-4]:5.6520909491E-2)[&rate=6.309313000794034E-4]:1.081271359518E-1)[&rate=6.309313000794034E-4]:6.563474108998E-2)[&rate=6.309313000794034E-4]:3.112133296713E-1,69[&rate=6.309313000794034E-4]:6.894413216836E-1)[&rate=6.309313000794034E-4]:3.564731103081E-2)[&rate=6.309313000794034E-4]:3.807555517309E-1,121[&rate=6.309313000794034E-4]:1.552419526911E0)[&rate=6.309313000794034E-4]:2.865183012531E-1,(128[&rate=6.309313000794034E-4]:1.163031569224E0,((65[&rate=6.309313000794034E-4]:2.087035067638E-1,((64[&rate=6.309313000794034E-4]:2.034807189399E-1,62[&rate=6.309313000794034E-4]:2.445766093509E-1)[&rate=6.309313000794034E-4]:1.229776348053E-1,60[&rate=6.309313000794034E-4]:1.757734222384E-1)[&rate=6.309313000794034E-4]:3.293008452536E-2)[&rate=6.309313000794034E-4]:4.346985597813E-1,(61[&rate=6.309313000794034E-4]:1.394383898637E-1,63[&rate=6.309313000794034E-4]:9.834249945267E-2)[&rate=6.309313000794034E-4]:6.957444985991E-1)[&rate=6.309313000794034E-4]:4.675747081588E-1)[&rate=6.309313000794034E-4]:7.864598496716E-2)[&rate=6.309313000794034E-4]:5.947580156031E-1)[&rate=6.309313000794034E-4]:8.91640650858E-2,((127[&rate=6.309313000794034E-4]:2.625105381559E0,36[&rate=6.309313000794034E-4]:1.045574363541E-1)[&rate=6.309313000794034E-4]:2.65781487912E-2,35[&rate=6.309313000794034E-4]:8.456024267951E-2)[&rate=6.309313000794034E-4]:3.122722689132E-1)[&rate=6.309313000794034E-4]:1.591658894054E-1,(((((100[&rate=6.309313000794034E-4]:2.723349415981E-1,94[&rate=6.309313000794034E-4]:2.723349415981E-1)[&rate=6.309313000794034E-4]:1.029396475541E-1,95[&rate=6.309313000794034E-4]:4.599740427042E-1)[&rate=6.309313000794034E-4]:9.747196601069E-2,(96[&rate=6.309313000794034E-4]:3.354642525212E-1,99[&rate=6.309313000794034E-4]:3.70983378204E-1)[&rate=6.309313000794034E-4]:1.973915922594E-1)[&rate=6.309313000794034E-4]:1.428903526972E-1,(146[&rate=6.309313000794034E-4]:5.460585756882E-1,(((40[&rate=6.309313000794034E-4]:3.367823639798E-1,(16[&rate=6.309313000794034E-4]:2.36330742415E0,((((31[&rate=6.309313000794034E-4]:7.588607956799E-1,2[&rate=6.309313000794034E-4]:5.314635354059E-1)[&rate=6.309313000794034E-4]:3.040293067879E-1,((22[&rate=6.309313000794034E-4]:5.622061752049E-1,27[&rate=6.309313000794034E-4]:5.786445313692E-1)[&rate=6.309313000794034E-4]:3.047505227E-1,(26[&rate=6.309313000794034E-4]:7.372310554454E-1,(7[&rate=6.309313000794034E-4]:4.346650904828E-1,8[&rate=6.309313000794034E-4]:4.346650904828E-1)[&rate=6.309313000794034E-4]:1.95716649894E-1)[&rate=6.309313000794034E-4]:1.406845465691E-1)[&rate=6.309313000794034E-4]:1.411388840149E-1)[&rate=6.309313000794034E-4]:1.368012194773E0,(101[&rate=6.309313000794034E-4]:4.367770371114E-1,(((102[&rate=6.309313000794034E-4]:8.671988447813E-2,(((1[&rate=6.309313000794034E-4]:1.084568996925E-1,(28[&rate=6.309313000794034E-4]:6.66065111071E-1,21[&rate=6.309313000794034E-4]:6.414075768245E-1)[&rate=6.309313000794034E-4]:2.286931584845E-1)[&rate=6.309313000794034E-4]:6.597447447578E-2,24[&rate=6.309313000794034E-4]:9.552532919765E-1)[&rate=6.309313000794034E-4]:2.673787229819E-1,((11[&rate=6.309313000794034E-4]:5.031688697367E-1,140[&rate=6.309313000794034E-4]:4.839907875449E-1)[&rate=6.309313000794034E-4]:1.14542804296E-1,(23[&rate=6.309313000794034E-4]:6.37353582166E-1,(20[&rate=6.309313000794034E-4]:4.019816276956E-1,25[&rate=6.309313000794034E-4]:4.211597098873E-1)[&rate=6.309313000794034E-4]:2.271527763883E-1)[&rate=6.309313000794034E-4]:6.528959871591E-2)[&rate=6.309313000794034E-4]:5.090299299669E-1)[&rate=6.309313000794034E-4]:2.573170513603E-2)[&rate=6.309313000794034E-4]:9.169012049392E-2,((((((110[&rate=6.309313000794034E-4]:5.85317739501E-1,105[&rate=6.309313000794034E-4]:5.633999312819E-1)[&rate=6.309313000794034E-4]:1.286248247981E-1,(17[&rate=6.309313000794034E-4]:5.148086177099E-1,14[&rate=6.309313000794034E-4]:4.764524533262E-1)[&rate=6.309313000794034E-4]:2.429695630276E-1)[&rate=6.309313000794034E-4]:5.125514794248E-2,(((30[&rate=6.309313000794034E-4]:1.881235252008E-1,4[&rate=6.309313000794034E-4]:1.55207854748E-2)[&rate=6.309313000794034E-4]:3.850208022866E-1,9[&rate=6.309313000794034E-4]:4.498566562546E-1)[&rate=6.309313000794034E-4]:2.690552630076E-1,(112[&rate=6.309313000794034E-4]:8.721537791939E-2,117[&rate=6.309313000794034E-4]:8.995510394697E-2)[&rate=6.309313000794034E-4]:6.399157194248E-1)[&rate=6.309313000794034E-4]:4.354606695202E-2)[&rate=6.309313000794034E-4]:3.883784079183E-2,113[&rate=6.309313000794034E-4]:8.095150050881E-1)[&rate=6.309313000794034E-4]:1.501433985613E-1,(((109[&rate=6.309313000794034E-4]:4.792895597117E-1,((108[&rate=6.309313000794034E-4]:1.363649066518E-1,107[&rate=6.309313000794034E-4]:1.391046326791E-1)[&rate=6.309313000794034E-4]:2.004854441184E-1,(114[&rate=6.309313000794034E-4]:1.443016113099E-2,104[&rate=6.309313000794034E-4]:7.470413373377E-2)[&rate=6.309313000794034E-4]:2.648859430638E-1)[&rate=6.309313000794034E-4]:1.205214007225E-1)[&rate=6.309313000794034E-4]:2.842160176007E-1,(115[&rate=6.309313000794034E-4]:5.210467327411E-1,(19[&rate=6.309313000794034E-4]:4.93607771033E-1,13[&rate=6.309313000794034E-4]:4.552516066494E-1)[&rate=6.309313000794034E-4]:1.479869069136E-1)[&rate=6.309313000794034E-4]:1.630067897768E-1)[&rate=6.309313000794034E-4]:1.328750765422E-1,(116[&rate=6.309313000794034E-4]:7.045007758633E-1,(((111[&rate=6.309313000794034E-4]:5.382910975073E-2,106[&rate=6.309313000794034E-4]:3.739075358636E-2)[&rate=6.309313000794034E-4]:2.254452285073E-1,139[&rate=6.309313000794034E-4]:4.546168040114E-1)[&rate=6.309313000794034E-4]:4.889676187352E-1,(148[&rate=6.309313000794034E-4]:3.521695698081E-1,143[&rate=6.309313000794034E-4]:3.494298437808E-1)[&rate=6.309313000794034E-4]:3.777162228017E-1)[&rate=6.309313000794034E-4]:1.297114763711E-2)[&rate=6.309313000794034E-4]:1.124278231968E-1)[&rate=6.309313000794034E-4]:6.05380237674E-2)[&rate=6.309313000794034E-4]:2.638980807526E-1,(142[&rate=6.309313000794034E-4]:6.949884826355E-1,(145[&rate=6.309313000794034E-4]:2.488711705181E-1,(141[&rate=6.309313000794034E-4]:1.022880684572E-1,144[&rate=6.309313000794034E-4]:9.954834242982E-2)[&rate=6.309313000794034E-4]:1.438433760333E-1)[&rate=6.309313000794034E-4]:4.461173121174E-1)[&rate=6.309313000794034E-4]:7.011707414927E-1)[&rate=6.309313000794034E-4]:2.882612330968E-2)[&rate=6.309313000794034E-4]:1.883777094813E-1,((((10[&rate=6.309313000794034E-4]:2.809256806038E-1,15[&rate=6.309313000794034E-4]:3.192818449873E-1)[&rate=6.309313000794034E-4]:2.385197938465E-1,6[&rate=6.309313000794034E-4]:5.030071182859E-1)[&rate=6.309313000794034E-4]:1.349560118468E-1,(18[&rate=6.309313000794034E-4]:5.15812716511E-1,3[&rate=6.309313000794034E-4]:4.007442233604E-1)[&rate=6.309313000794034E-4]:1.851641122519E-1)[&rate=6.309313000794034E-4]:3.677151549311E-1,(((89[&rate=6.309313000794034E-4]:9.168501272202E-2,88[&rate=6.309313000794034E-4]:7.798638258501E-2)[&rate=6.309313000794034E-4]:1.19478802297E-1,87[&rate=6.309313000794034E-4]:1.97465184882E-1)[&rate=6.309313000794034E-4]:4.007949452235E-2,((85[&rate=6.309313000794034E-4]:9.986663651929E-2,(((83[&rate=6.309313000794034E-4]:4.614567423479E-2,86[&rate=6.309313000794034E-4]:4.614567423479E-2)[&rate=6.309313000794034E-4]:3.635295838601E-2,84[&rate=6.309313000794034E-4]:8.24986326208E-2)[&rate=6.309313000794034E-4]:3.062672132741E-3,93[&rate=6.309313000794034E-4]:9.925993489056E-2)[&rate=6.309313000794034E-4]:1.430533176575E-2)[&rate=6.309313000794034E-4]:6.693285864203E-2,((90[&rate=6.309313000794034E-4]:4.63535936494E-2,91[&rate=6.309313000794034E-4]:4.63535936494E-2)[&rate=6.309313000794034E-4]:8.677086537974E-2,92[&rate=6.309313000794034E-4]:1.331244590291E-1)[&rate=6.309313000794034E-4]:4.737366626919E-2)[&rate=6.309313000794034E-4]:7.074518424304E-2)[&rate=6.309313000794034E-4]:1.255804838536E0)[&rate=6.309313000794034E-4]:4.104244978826E-1)[&rate=6.309313000794034E-4]:7.546877471301E-2)[&rate=6.309313000794034E-4]:7.831663560202E-1)[&rate=6.309313000794034E-4]:1.465606806151E-2,147[&rate=6.309313000794034E-4]:3.188123513797E-1)[&rate=6.309313000794034E-4]:1.637919583318E-2)[&rate=6.309313000794034E-4]:5.896786594727E-2)[&rate=6.309313000794034E-4]:1.10256117604E-2,(39[&rate=6.309313000794034E-4]:2.694313035302E-1,97[&rate=6.309313000794034E-4]:1.98393052164E-1)[&rate=6.309313000794034E-4]:7.837667221E-2)[&rate=6.309313000794034E-4]:3.383623817283E-2,98[&rate=6.309313000794034E-4]:5.100595144593E-1)[&rate=6.309313000794034E-4]:4.419578254023E-2)[&rate=6.309313000794034E-4]:1.351521026638E-1)[&rate=6.309313000794034E-4]:1.955533760803E-1,38[&rate=6.309313000794034E-4]:6.882394642683E-1)[&rate=6.309313000794034E-4]:4.701243832453E-1)[&rate=6.309313000794034E-4]:3.109454638594E-1,34[&rate=6.309313000794034E-4]:3.93016622746E-3)[&rate=6.309313000794034E-4]:3.988323082144E-3)[&rate=6.309313000794034E-4]:1.625879756959E-2)[&rate=6.309313000794034E-4]:3.286086415729E-2,32[&rate=6.309313000794034E-4]:3.51203428174E-2);
tree STATE_59400000 [&joint=-20960.977110849723,lnP=-20960.977110849723] = [&R] (((34[&rate=6.157847907043751E-4]:4.505489152961E-2,32[&rate=6.157847907043751E-4]:2.313708331052E-2)[&rate=6.157847907043751E-4]:6.101917715451E-2,33[&rate=6.157847907043751E-4]:8.963571251974E-2)[&rate=6.157847907043751E-4]:2.10014541093E-2,((((35[&rate=6.157847907043751E-4]:7.497790879852E-2,(((((((64[&rate=6.157847907043751E-4]:4.139873532038E-1,65[&rate=6.157847907043751E-4]:2.633024216971E-1)[&rate=6.157847907043751E-4]:6.072442397274E-3,(60[&rate=6.157847907043751E-4]:2.550059166375E-1,62[&rate=6.157847907043751E-4]:4.467867385552E-1)[&rate=6.157847907043751E-4]:1.436894745689E-2)[&rate=6.157847907043751E-4]:1.016924262692E-1,(61[&rate=6.157847907043751E-4]:8.960959961709E-2,63[&rate=6.157847907043751E-4]:4.851370920604E-2)[&rate=6.157847907043751E-4]:4.732385126642E-1)[&rate=6.157847907043751E-4]:9.092755519003E-1,128[&rate=6.157847907043751E-4]:1.332397636784E0)[&rate=6.157847907043751E-4]:7.290006907624E-2,(((129[&rate=6.157847907043751E-4]:1.8467472925E-1,(131[&rate=6.157847907043751E-4]:1.399685520763E-1,130[&rate=6.157847907043751E-4]:1.372288260489E-1)[&rate=6.157847907043751E-4]:4.744590320112E-2)[&rate=6.157847907043751E-4]:3.313611980462E-2,132[&rate=6.157847907043751E-4]:2.20550575082E-1)[&rate=6.157847907043751E-4]:1.846045451182E-1,(69[&rate=6.157847907043751E-4]:5.06543494069E-1,118[&rate=6.157847907043751E-4]:4.955845899593E-1)[&rate=6.157847907043751E-4]:4.381710558341E-2)[&rate=6.157847907043751E-4]:1.005622037715E0)[&rate=6.157847907043751E-4]:9.514863524952E-2,(45[&rate=6.157847907043751E-4]:5.902623845105E-1,(((48[&rate=6.157847907043751E-4]:4.427765773242E-1,(41[&rate=6.157847907043751E-4]:3.031477279567E-1,42[&rate=6.157847907043751E-4]:3.086122088309E-1)[&rate=6.157847907043751E-4]:9.591300237309E-2)[&rate=6.157847907043751E-4]:7.225341008185E-2,(43[&rate=6.157847907043751E-4]:4.846207822713E-1,46[&rate=6.157847907043751E-4]:4.846207822713E-1)[&rate=6.157847907043751E-4]:4.133816688331E-2)[&rate=6.157847907043751E-4]:2.851715080515E-2,((47[&rate=6.157847907043751E-4]:4.283659648084E-1,(44[&rate=6.157847907043751E-4]:4.018142424086E-1,51[&rate=6.157847907043751E-4]:3.799563189113E-1)[&rate=6.157847907043751E-4]:2.108724152559E-2)[&rate=6.157847907043751E-4]:1.246688880334E-1,(50[&rate=6.157847907043751E-4]:3.22104022917E-1,49[&rate=6.157847907043751E-4]:3.22104022917E-1)[&rate=6.157847907043751E-4]:1.981439446791E-1)[&rate=6.157847907043751E-4]:1.441247117893E-3)[&rate=6.157847907043751E-4]:4.398300586213E-2)[&rate=6.157847907043751E-4]:1.367877443082E-1)[&rate=6.157847907043751E-4]:8.062867956546E-2,((121[&rate=6.157847907043751E-4]:1.726823184083E0,127[&rate=6.157847907043751E-4]:2.167919074494E0)[&rate=6.157847907043751E-4]:3.660347757372E-1,36[&rate=6.157847907043751E-4]:1.340590502548E-2)[&rate=6.157847907043751E-4]:8.547733482808E-2)[&rate=6.157847907043751E-4]:2.267001141072E-2)[&rate=6.157847907043751E-4]:5.130828168637E-1,((((40[&rate=6.157847907043751E-4]:5.595925315764E-1,(((101[&rate=6.157847907043751E-4]:1.097251166781E0,((((10[&rate=6.157847907043751E-4]:6.158802571202E-1,15[&rate=6.157847907043751E-4]:6.542364215037E-1)[&rate=6.157847907043751E-4]:1.359105014575E-1,(18[&rate=6.157847907043751E-4]:6.965026360027E-1,6[&rate=6.157847907043751E-4]:6.334889373726E-1)[&rate=6.157847907043751E-4]:1.018634650407E-1)[&rate=6.157847907043751E-4]:4.561342735148E-3,(3[&rate=6.157847907043751E-4]:3.889539689036E-1,((89[&rate=6.157847907043751E-4]:1.585267907119E-1,88[&rate=6.157847907043751E-4]:1.448281605749E-1)[&rate=6.157847907043751E-4]:7.936060683505E-2,((((90[&rate=6.157847907043751E-4]:1.268834445915E-2,91[&rate=6.157847907043751E-4]:1.268834445915E-2)[&rate=6.157847907043751E-4]:1.539590073453E-1,92[&rate=6.157847907043751E-4]:1.666473518045E-1)[&rate=6.157847907043751E-4]:4.036468340158E-2,(((83[&rate=6.157847907043751E-4]:3.94755607682E-2,84[&rate=6.157847907043751E-4]:3.94755607682E-2)[&rate=6.157847907043751E-4]:2.817040325955E-2,86[&rate=6.157847907043751E-4]:6.764596402775E-2)[&rate=6.157847907043751E-4]:2.62985244215E-3,(93[&rate=6.157847907043751E-4]:2.064526795769E-2,85[&rate=6.157847907043751E-4]:6.946637820677E-3)[&rate=6.157847907043751E-4]:6.332917864922E-2)[&rate=6.157847907043751E-4]:1.230375885991E-1)[&rate=6.157847907043751E-4]:2.15501476028E-2,87[&rate=6.157847907043751E-4]:2.148635526718E-1)[&rate=6.157847907043751E-4]:9.325214738142E-3)[&rate=6.157847907043751E-4]:7.044912288908E-1)[&rate=6.157847907043751E-4]:2.989049817244E-1)[&rate=6.157847907043751E-4]:6.542312250267E-1,(((((11[&rate=6.157847907043751E-4]:5.099397575736E-1,140[&rate=6.157847907043751E-4]:4.907616753819E-1)[&rate=6.157847907043751E-4]:2.600646514759E-1,(23[&rate=6.157847907043751E-4]:8.121399353205E-1,(20[&rate=6.157847907043751E-4]:4.379847920624E-1,25[&rate=6.157847907043751E-4]:4.571628742541E-1)[&rate=6.157847907043751E-4]:3.65935965176E-1)[&rate=6.157847907043751E-4]:4.279598057827E-2)[&rate=6.157847907043751E-4]:1.893995905998E-1,(((28[&rate=6.157847907043751E-4]:6.506414766874E-1,21[&rate=6.157847907043751E-4]:6.25983942441E-1)[&rate=6.157847907043751E-4]:1.758379668426E-1,1[&rate=6.157847907043751E-4]:4.017807366711E-2)[&rate=6.157847907043751E-4]:4.554111347421E-2,24[&rate=6.157847907043751E-4]:8.665411049495E-1)[&rate=6.157847907043751E-4]:1.887533056587E-1)[&rate=6.157847907043751E-4]:1.526667261203E-1,102[&rate=6.157847907043751E-4]:4.631730111221E-2)[&rate=6.157847907043751E-4]:2.69032545516E-2,((142[&rate=6.157847907043751E-4]:2.634724597045E-1,((145[&rate=6.157847907043751E-4]:1.199309170953E-1,144[&rate=6.157847907043751E-4]:1.144514650403E-1)[&rate=6.157847907043751E-4]:5.10677521174E-2,141[&rate=6.157847907043751E-4]:1.682589431851E-1)[&rate=6.157847907043751E-4]:9.247379049183E-2)[&rate=6.157847907043751E-4]:1.027327013657E0,((((((30[&rate=6.157847907043751E-4]:2.229302652742E-1,4[&rate=6.157847907043751E-4]:5.032752554814E-2)[&rate=6.157847907043751E-4]:3.532214152064E-1,112[&rate=6.157847907043751E-4]:4.610831873298E-1)[&rate=6.157847907043751E-4]:7.313098668376E-2,9[&rate=6.157847907043751E-4]:5.259949959315E-1)[&rate=6.157847907043751E-4]:1.42556182088E-1,(17[&rate=6.157847907043751E-4]:3.604685629943E-1,14[&rate=6.157847907043751E-4]:3.221123986106E-1)[&rate=6.157847907043751E-4]:3.54657957491E-1)[&rate=6.157847907043751E-4]:5.32638101317E-2,(117[&rate=6.157847907043751E-4]:6.341240970365E-1,((113[&rate=6.157847907043751E-4]:2.322898287471E-1,105[&rate=6.157847907043751E-4]:2.048925684733E-1)[&rate=6.157847907043751E-4]:2.24865702281E-1,110[&rate=6.157847907043751E-4]:4.516760789734E-1)[&rate=6.157847907043751E-4]:1.742288399808E-1)[&rate=6.157847907043751E-4]:9.864979522429E-2)[&rate=6.157847907043751E-4]:3.074508012243E-1,((((139[&rate=6.157847907043751E-4]:2.045284140443E-1,111[&rate=6.157847907043751E-4]:2.918594829089E-2)[&rate=6.157847907043751E-4]:4.018212804149E-1,106[&rate=6.157847907043751E-4]:4.145688725414E-1)[&rate=6.157847907043751E-4]:2.929695515838E-1,((148[&rate=6.157847907043751E-4]:3.216650894053E-1,143[&rate=6.157847907043751E-4]:3.18925363378E-1)[&rate=6.157847907043751E-4]:3.512276412601E-1,116[&rate=6.157847907043751E-4]:6.345365662817E-1)[&rate=6.157847907043751E-4]:1.272788524071E-2)[&rate=6.157847907043751E-4]:9.425222327277E-2,(((107[&rate=6.157847907043751E-4]:4.46964193841E-1,(108[&rate=6.157847907043751E-4]:3.774749036817E-1,(114[&rate=6.157847907043751E-4]:8.271223523035E-2,104[&rate=6.157847907043751E-4]:1.429862078331E-1)[&rate=6.157847907043751E-4]:2.37228421876E-1)[&rate=6.157847907043751E-4]:6.674956413194E-2)[&rate=6.157847907043751E-4]:1.268167303765E-2,109[&rate=6.157847907043751E-4]:4.788239490704E-1)[&rate=6.157847907043751E-4]:2.815744535533E-1,((19[&rate=6.157847907043751E-4]:3.822821240568E-1,13[&rate=6.157847907043751E-4]:3.439259596731E-1)[&rate=6.157847907043751E-4]:3.987762924036E-1,115[&rate=6.157847907043751E-4]:6.605104712548E-1)[&rate=6.157847907043751E-4]:2.043587657441E-2)[&rate=6.157847907043751E-4]:6.057032696599E-2)[&rate=6.157847907043751E-4]:2.137765118405E-1)[&rate=6.157847907043751E-4]:8.071176617779E-2)[&rate=6.157847907043751E-4]:2.899642476805E-2)[&rate=6.157847907043751E-4]:2.716093460182E-1)[&rate=6.157847907043751E-4]:7.579007171544E-1)[&rate=6.157847907043751E-4]:3.723447774152E-1,((2[&rate=6.157847907043751E-4]:1.020853108955E0,(31[&rate=6.157847907043751E-4]:9.113865730612E-1,((22[&rate=6.157847907043751E-4]:3.458564551458E-1,27[&rate=6.157847907043751E-4]:3.622948113102E-1)[&rate=6.157847907043751E-4]:4.57350728793E-1,((7[&rate=6.157847907043751E-4]:2.164264234525E-1,8[&rate=6.157847907043751E-4]:2.164264234525E-1)[&rate=6.157847907043751E-4]:2.921897313789E-1,26[&rate=6.157847907043751E-4]:6.154654698999E-1)[&rate=6.157847907043751E-4]:1.987006181486E-1)[&rate=6.157847907043751E-4]:5.33848685743E-2)[&rate=6.157847907043751E-4]:3.368637961682E-1)[&rate=6.157847907043751E-4]:1.412309533286E0,147[&rate=6.157847907043751E-4]:5.338138885924E-1)[&rate=6.157847907043751E-4]:1.999494579079E-2)[&rate=6.157847907043751E-4]:2.59288999902E-2,(39[&rate=6.157847907043751E-4]:4.930076563648E-1,97[&rate=6.157847907043751E-4]:4.219694049987E-1)[&rate=6.157847907043751E-4]:2.935302882825E-2)[&rate=6.157847907043751E-4]:3.723184638331E-2)[&rate=6.157847907043751E-4]:9.155690549871E-3,(16[&rate=6.157847907043751E-4]:2.488055125618E0,146[&rate=6.157847907043751E-4]:5.227807787361E-1)[&rate=6.157847907043751E-4]:1.661860226251E-1)[&rate=6.157847907043751E-4]:3.014864771575E-2,(((100[&rate=6.157847907043751E-4]:3.51912721602E-1,94[&rate=6.157847907043751E-4]:3.51912721602E-1)[&rate=6.157847907043751E-4]:5.234463458467E-2,95[&rate=6.157847907043751E-4]:4.889568097388E-1)[&rate=6.157847907043751E-4]:1.710377329898E-1,(98[&rate=6.157847907043751E-4]:6.293373161854E-1,(99[&rate=6.157847907043751E-4]:5.485443415721E-1,96[&rate=6.157847907043751E-4]:5.130252158892E-1)[&rate=6.157847907043751E-4]:1.026508981106E-1)[&rate=6.157847907043751E-4]:1.972826479443E-2)[&rate=6.157847907043751E-4]:7.824658940852E-2)[&rate=6.157847907043751E-4]:1.181355501447E-1,38[&rate=6.157847907043751E-4]:6.487264090577E-1)[&rate=6.157847907043751E-4]:5.416997631201E-1)[&rate=6.157847907043751E-4]:1.154011859935E-1,((67[&rate=6.157847907043751E-4]:8.737976962206E-2,((123[&rate=6.157847907043751E-4]:1.424572367966E-1,124[&rate=6.157847907043751E-4]:1.397249963595E-1)[&rate=6.157847907043751E-4]:2.408822740454E-1,122[&rate=6.157847907043751E-4]:3.83339510842E-1)[&rate=6.157847907043751E-4]:2.053128091207E-1)[&rate=6.157847907043751E-4]:6.421613880427E-2,(66[&rate=6.157847907043751E-4]:7.909282915828E-2,(119[&rate=6.157847907043751E-4]:1.877780037961E0,(126[&rate=6.157847907043751E-4]:1.088922422702E0,(((138[&rate=6.157847907043751E-4]:1.75925901862E-1,136[&rate=6.157847907043751E-4]:4.441905254682E-2)[&rate=6.157847907043751E-4]:4.31869062286E-1,135[&rate=6.157847907043751E-4]:4.07794964148E-1)[&rate=6.157847907043751E-4]:1.319509234902E-1,120[&rate=6.157847907043751E-4]:7.918006821587E-1)[&rate=6.157847907043751E-4]:9.869338522287E-1)[&rate=6.157847907043751E-4]:3.155092615145E-3)[&rate=6.157847907043751E-4]:2.341895035256E-1)[&rate=6.157847907043751E-4]:7.250307926806E-2)[&rate=6.157847907043751E-4]:5.518660032294E-1)[&rate=6.157847907043751E-4]:5.476683008284E-2,(((((55[&rate=6.157847907043751E-4]:2.762401470828E-1,56[&rate=6.157847907043751E-4]:2.762401470828E-1)[&rate=6.157847907043751E-4]:6.619648425676E-2,(((58[&rate=6.157847907043751E-4]:2.426029803325E-1,54[&rate=6.157847907043751E-4]:1.852259311521E-1)[&rate=6.157847907043751E-4]:3.626746600675E-2,57[&rate=6.157847907043751E-4]:2.624770037162E-1)[&rate=6.157847907043751E-4]:9.01442000559E-2,37[&rate=6.157847907043751E-4]:3.881403294552E-1)[&rate=6.157847907043751E-4]:7.443893162127E-4)[&rate=6.157847907043751E-4]:5.076975334253E-2,59[&rate=6.157847907043751E-4]:4.014031059937E-1)[&rate=6.157847907043751E-4]:7.833859818991E-2,68[&rate=6.157847907043751E-4]:4.305613763147E-1)[&rate=6.157847907043751E-4]:6.128988052535E-1,((((((76[&rate=6.157847907043751E-4]:4.260483391684E-1,(74[&rate=6.157847907043751E-4]:2.789124419645E-1,70[&rate=6.157847907043751E-4]:2.40556277581E-1)[&rate=6.157847907043751E-4]:1.47135897204E-1)[&rate=6.157847907043751E-4]:4.356724998012E-2,75[&rate=6.157847907043751E-4]:4.696155891485E-1)[&rate=6.157847907043751E-4]:4.748293730233E-2,((81[&rate=6.157847907043751E-4]:1.891522571982E-2,80[&rate=6.157847907043751E-4]:1.891522571982E-2)[&rate=6.157847907043751E-4]:3.743596574846E-1,((71[&rate=6.157847907043751E-4]:3.594911223687E-1,77[&rate=6.157847907043751E-4]:4.225048209989E-1)[&rate=6.157847907043751E-4]:6.076891299E-3,(73[&rate=6.157847907043751E-4]:3.9898406611E-1,((79[&rate=6.157847907043751E-4]:9.158059516201E-2,(78[&rate=6.157847907043751E-4]:4.573093280701E-2,72[&rate=6.157847907043751E-4]:2.38131245877E-2)[&rate=6.157847907043751E-4]:4.584966235499E-2)[&rate=6.157847907043751E-4]:1.501804830666E-1,82[&rate=6.157847907043751E-4]:2.499802563107E-1)[&rate=6.157847907043751E-4]:1.161270974705E-1)[&rate=6.157847907043751E-4]:3.50770982426E-2)[&rate=6.157847907043751E-4]:8.528787344903E-3)[&rate=6.157847907043751E-4]:7.450857475338E-2)[&rate=6.157847907043751E-4]:8.913479116209E-1,(53[&rate=6.157847907043751E-4]:5.173200814972E-1,(133[&rate=6.157847907043751E-4]:4.166813201936E-1,(137[&rate=6.157847907043751E-4]:1.633764342768E-1,134[&rate=6.157847907043751E-4]:9.214355756462E-2)[&rate=6.157847907043751E-4]:2.944007763278E-1)[&rate=6.157847907043751E-4]:8.827182582718E-1)[&rate=6.157847907043751E-4]:1.446632979625E-1)[&rate=6.157847907043751E-4]:3.514334291001E-2,((103[&rate=6.157847907043751E-4]:1.055507473088E0,(29[&rate=6.157847907043751E-4]:7.235393596978E-1,(5[&rate=6.157847907043751E-4]:2.563298476759E-1,12[&rate=6.157847907043751E-4]:2.946860120593E-1)[&rate=6.157847907043751E-4]:3.220040325699E-1)[&rate=6.157847907043751E-4]:5.648448257191E-1)[&rate=6.157847907043751E-4]:1.211723101781E0,52[&rate=6.157847907043751E-4]:6.029368403078E-1)[&rate=6.157847907043751E-4]:1.023866033732E-1)[&rate=6.157847907043751E-4]:3.337721571017E-1,125[&rate=6.157847907043751E-4]:8.205163658101E-1)[&rate=6.157847907043751E-4]:3.896104824248E-1)[&rate=6.157847907043751E-4]:2.624891979426E-1)[&rate=6.157847907043751E-4]:2.318604796849E-1);
tree STATE_59490000 [&joint=-20976.977067934724,lnP=-20976.977067934724] = [&R] (((33[&rate=5.988363467574046E-4]:4.928944214399E-2,34[&rate=5.988363467574046E-4]:6.572779830836E-2)[&rate=5.988363467574046E-4]:2.439132221575E-2,(((((((119[&rate=5.988363467574046E-4]:1.111876128151E0,120[&rate=5.988363467574046E-4]:1.015985717192E0)[&rate=5.988363467574046E-4]:8.287763843372E-1,((138[&rate=5.988363467574046E-4]:3.034237696616E-1,136[&rate=5.988363467574046E-4]:1.719169203464E-1)[&rate=5.988363467574046E-4]:4.599271509313E-1,135[&rate=5.988363467574046E-4]:5.633509205928E-1)[&rate=5.988363467574046E-4]:1.029356386416E0)[&rate=5.988363467574046E-4]:2.981743025344E-1,66[&rate=5.988363467574046E-4]:2.059501026934E-1)[&rate=5.988363467574046E-4]:8.113914518767E-2,(67[&rate=5.988363467574046E-4]:2.369484299699E-1,((123[&rate=5.988363467574046E-4]:6.013045331145E-2,124[&rate=5.988363467574046E-4]:5.739821287432E-2)[&rate=5.988363467574046E-4]:1.28450738997E-1,122[&rate=5.988363467574046E-4]:1.885811923084E-1)[&rate=5.988363467574046E-4]:5.496397880021E-1)[&rate=5.988363467574046E-4]:5.014081791119E-2)[&rate=5.988363467574046E-4]:2.049680247108E-2,126[&rate=5.988363467574046E-4]:1.554760240037E0)[&rate=5.988363467574046E-4]:4.87537746476E-1,(((((57[&rate=5.988363467574046E-4]:1.493960033332E-1,(37[&rate=5.988363467574046E-4]:1.659491584235E-1,54[&rate=5.988363467574046E-4]:8.944642618302E-2)[&rate=5.988363467574046E-4]:1.89659705928E-2)[&rate=5.988363467574046E-4]:9.69517307805E-2,((56[&rate=5.988363467574046E-4]:1.284538717676E-1,55[&rate=5.988363467574046E-4]:1.284538717676E-1)[&rate=5.988363467574046E-4]:9.180087735264E-2,58[&rate=5.988363467574046E-4]:2.47577153492E-1)[&rate=5.988363467574046E-4]:1.516402324466E-2)[&rate=5.988363467574046E-4]:2.133432051221E-2,59[&rate=5.988363467574046E-4]:2.649498141887E-1)[&rate=5.988363467574046E-4]:2.583115976486E-1,68[&rate=5.988363467574046E-4]:4.740810839684E-1)[&rate=5.988363467574046E-4]:6.587906430794E-1,(((((70[&rate=5.988363467574046E-4]:6.052982765423E-1,(76[&rate=5.988363467574046E-4]:5.861784620146E-1,74[&rate=5.988363467574046E-4]:5.861784620146E-1)[&rate=5.988363467574046E-4]:5.747597891117E-2)[&rate=5.988363467574046E-4]:4.252090909162E-2,75[&rate=5.988363467574046E-4]:6.861753500174E-1)[&rate=5.988363467574046E-4]:1.012516532143E-1,((82[&rate=5.988363467574046E-4]:4.082658177857E-1,(79[&rate=5.988363467574046E-4]:2.13026284538E-1,(78[&rate=5.988363467574046E-4]:1.903908278088E-1,72[&rate=5.988363467574046E-4]:1.684730195894E-1)[&rate=5.988363467574046E-4]:2.263545672923E-2)[&rate=5.988363467574046E-4]:1.870203551656E-1)[&rate=5.988363467574046E-4]:7.826852535244E-2,((81[&rate=5.988363467574046E-4]:1.240583543215E-1,80[&rate=5.988363467574046E-4]:1.240583543215E-1)[&rate=5.988363467574046E-4]:2.666808000483E-1,(71[&rate=5.988363467574046E-4]:3.589293128211E-1,(73[&rate=5.988363467574046E-4]:2.749510793969E-1,77[&rate=5.988363467574046E-4]:2.694716273422E-1)[&rate=5.988363467574046E-4]:1.52471384109E-1)[&rate=5.988363467574046E-4]:1.263175935702E-2)[&rate=5.988363467574046E-4]:7.935683260397E-2)[&rate=5.988363467574046E-4]:2.680159477648E-1)[&rate=5.988363467574046E-4]:6.559399582765E-1,(53[&rate=5.988363467574046E-4]:6.773262051518E-1,(52[&rate=5.988363467574046E-4]:5.190406576933E-1,((103[&rate=5.988363467574046E-4]:8.241309575409E-1,(29[&rate=5.988363467574046E-4]:5.850699257682E-1,(5[&rate=5.988363467574046E-4]:2.303088463726E-1,12[&rate=5.988363467574046E-4]:2.686650107561E-1)[&rate=5.988363467574046E-4]:2.095555999435E-1)[&rate=5.988363467574046E-4]:4.719377441016E-1)[&rate=5.988363467574046E-4]:1.006888887607E0,(137[&rate=5.988363467574046E-4]:7.643396175793E-1,(133[&rate=5.988363467574046E-4]:6.456392044238E-1,134[&rate=5.988363467574046E-4]:6.155022181227E-1)[&rate=5.988363467574046E-4]:7.760452274448E-2)[&rate=5.988363467574046E-4]:2.173651590754E-1)[&rate=5.988363467574046E-4]:3.523145471064E-1)[&rate=5.988363467574046E-4]:1.664822687699E-1)[&rate=5.988363467574046E-4]:1.957769774429E-2)[&rate=5.988363467574046E-4]:5.393602020453E-1,125[&rate=5.988363467574046E-4]:1.02588159128E0)[&rate=5.988363467574046E-4]:2.736568024345E-1)[&rate=5.988363467574046E-4]:2.099727075526E-1)[&rate=5.988363467574046E-4]:4.03802770001E-2,((36[&rate=5.988363467574046E-4]:2.595275148616E-1,((((((65[&rate=5.988363467574046E-4]:2.594977292879E-1,64[&rate=5.988363467574046E-4]:4.101826607946E-1)[&rate=5.988363467574046E-4]:2.718232490496E-2,(62[&rate=5.988363467574046E-4]:2.373038222884E-1,60[&rate=5.988363467574046E-4]:4.552300037067E-2)[&rate=5.988363467574046E-4]:2.411570538222E-1)[&rate=5.988363467574046E-4]:2.496499405669E-1,(61[&rate=5.988363467574046E-4]:1.692082877371E-1,63[&rate=5.988363467574046E-4]:1.28112397326E-1)[&rate=5.988363467574046E-4]:5.589025289404E-1)[&rate=5.988363467574046E-4]:7.141795213576E-1,(((121[&rate=5.988363467574046E-4]:8.80695091478E-1,127[&rate=5.988363467574046E-4]:1.321790981889E0)[&rate=5.988363467574046E-4]:2.848667701037E-1,128[&rate=5.988363467574046E-4]:5.683015876092E-1)[&rate=5.988363467574046E-4]:4.23592146162E-1,(118[&rate=5.988363467574046E-4]:6.926534709332E-1,(((129[&rate=5.988363467574046E-4]:1.421185685955E-1,(130[&rate=5.988363467574046E-4]:8.174164967972E-2,132[&rate=5.988363467574046E-4]:8.448137570708E-2)[&rate=5.988363467574046E-4]:6.037691891573E-2)[&rate=5.988363467574046E-4]:9.650422654981E-3,131[&rate=5.988363467574046E-4]:1.545087172778E-1)[&rate=5.988363467574046E-4]:3.278113431482E-1,69[&rate=5.988363467574046E-4]:6.275255398782E-1)[&rate=5.988363467574046E-4]:7.608683516468E-2)[&rate=5.988363467574046E-4]:4.389662902353E-1)[&rate=5.988363467574046E-4]:3.106705768665E-1)[&rate=5.988363467574046E-4]:4.320566673385E-1,((51[&rate=5.988363467574046E-4]:6.194899925684E-1,((((42[&rate=5.988363467574046E-4]:3.07409398511E-1,41[&rate=5.988363467574046E-4]:3.019449176367E-1)[&rate=5.988363467574046E-4]:2.452319942392E-3,48[&rate=5.988363467574046E-4]:3.481130845736E-1)[&rate=5.988363467574046E-4]:1.769367819563E-1,(46[&rate=5.988363467574046E-4]:4.896775271979E-1,43[&rate=5.988363467574046E-4]:4.896775271979E-1)[&rate=5.988363467574046E-4]:4.630130108047E-2)[&rate=5.988363467574046E-4]:1.060174571619E-1,(50[&rate=5.988363467574046E-4]:3.516147439936E-1,49[&rate=5.988363467574046E-4]:3.516147439936E-1)[&rate=5.988363467574046E-4]:2.575946562009E-1)[&rate=5.988363467574046E-4]:4.816111499667E-3)[&rate=5.988363467574046E-4]:6.27593268901E-2,(45[&rate=5.988363467574046E-4]:6.647835907482E-1,(47[&rate=5.988363467574046E-4]:9.350081336286E-2,44[&rate=5.988363467574046E-4]:8.803633248861E-2)[&rate=5.988363467574046E-4]:5.794794986967E-1)[&rate=5.988363467574046E-4]:3.659141177051E-2)[&rate=5.988363467574046E-4]:2.598497631663E-1)[&rate=5.988363467574046E-4]:4.850361989612E-3,35[&rate=5.988363467574046E-4]:2.107042166782E-1)[&rate=5.988363467574046E-4]:2.247955717679E-3)[&rate=5.988363467574046E-4]:3.843862067786E-1,((((((((((7[&rate=5.988363467574046E-4]:2.577200503003E-1,8[&rate=5.988363467574046E-4]:2.577200503003E-1)[&rate=5.988363467574046E-4]:3.373050432804E-1,(22[&rate=5.988363467574046E-4]:5.27679523589E-1,27[&rate=5.988363467574046E-4]:5.441178797534E-1)[&rate=5.988363467574046E-4]:1.632359809506E-1)[&rate=5.988363467574046E-4]:2.028263280076E-2,(2[&rate=5.988363467574046E-4]:4.120230375712E-1,31[&rate=5.988363467574046E-4]:6.394202978452E-1)[&rate=5.988363467574046E-4]:1.265723600432E-1)[&rate=5.988363467574046E-4]:1.571445472877E-1,26[&rate=5.988363467574046E-4]:8.793015887378E-1)[&rate=5.988363467574046E-4]:1.574181853325E0,39[&rate=5.988363467574046E-4]:3.131959953981E-1)[&rate=5.988363467574046E-4]:4.852263521094E-2,40[&rate=5.988363467574046E-4]:3.617186306091E-1)[&rate=5.988363467574046E-4]:2.509800216093E-2,147[&rate=5.988363467574046E-4]:4.441936819503E-1)[&rate=5.988363467574046E-4]:1.337653733716E-1,((98[&rate=5.988363467574046E-4]:6.043556123655E-1,(((99[&rate=5.988363467574046E-4]:4.120394912847E-1,96[&rate=5.988363467574046E-4]:3.765203656019E-1)[&rate=5.988363467574046E-4]:6.088364286941E-2,((100[&rate=5.988363467574046E-4]:2.367122399531E-1,94[&rate=5.988363467574046E-4]:2.367122399531E-1)[&rate=5.988363467574046E-4]:8.836250988617E-2,95[&rate=5.988363467574046E-4]:4.097742033913E-1)[&rate=5.988363467574046E-4]:5.22199690143E-2)[&rate=5.988363467574046E-4]:6.660786602509E-3,(101[&rate=5.988363467574046E-4]:1.211019608794E0,(((((10[&rate=5.988363467574046E-4]:3.041856355689E-1,15[&rate=5.988363467574046E-4]:3.425417999523E-1)[&rate=5.988363467574046E-4]:1.962703479607E-1,(18[&rate=5.988363467574046E-4]:4.93025265722E-1,6[&rate=5.988363467574046E-4]:4.300115670919E-1)[&rate=5.988363467574046E-4]:5.400606027329E-2)[&rate=5.988363467574046E-4]:7.766408009726E-2,3[&rate=5.988363467574046E-4]:5.09626912942E-1)[&rate=5.988363467574046E-4]:1.821862686171E-1,(((((90[&rate=5.988363467574046E-4]:1.967596659175E-2,91[&rate=5.988363467574046E-4]:1.967596659175E-2)[&rate=5.988363467574046E-4]:6.392697014038E-2,92[&rate=5.988363467574046E-4]:8.360293673212E-2)[&rate=5.988363467574046E-4]:1.154919029781E-1,87[&rate=5.988363467574046E-4]:1.853962095732E-1)[&rate=5.988363467574046E-4]:4.10053717483E-2,(((85[&rate=5.988363467574046E-4]:2.89600001696E-2,84[&rate=5.988363467574046E-4]:2.89600001696E-2)[&rate=5.988363467574046E-4]:1.335775560901E-1,(86[&rate=5.988363467574046E-4]:3.287485872582E-2,93[&rate=5.988363467574046E-4]:4.657348886284E-2)[&rate=5.988363467574046E-4]:1.296626975339E-1)[&rate=5.988363467574046E-4]:3.663973554068E-2,83[&rate=5.988363467574046E-4]:1.991772918004E-1)[&rate=5.988363467574046E-4]:2.722428952108E-2)[&rate=5.988363467574046E-4]:1.164401025586E-1,(89[&rate=5.988363467574046E-4]:9.375932088163E-2,88[&rate=5.988363467574046E-4]:8.006069074461E-2)[&rate=5.988363467574046E-4]:2.627809931355E-1)[&rate=5.988363467574046E-4]:8.886975250761E-1)[&rate=5.988363467574046E-4]:8.130766704716E-1,((((((((17[&rate=5.988363467574046E-4]:4.411721517944E-1,14[&rate=5.988363467574046E-4]:4.028159874107E-1)[&rate=5.988363467574046E-4]:8.185785524772E-2,9[&rate=5.988363467574046E-4]:4.764546645764E-1)[&rate=5.988363467574046E-4]:4.130765768779E-2,(113[&rate=5.988363467574046E-4]:5.014452966323E-1,117[&rate=5.988363467574046E-4]:5.041850226599E-1)[&rate=5.988363467574046E-4]:2.453620371391E-2)[&rate=5.988363467574046E-4]:3.233326918217E-2,((30[&rate=5.988363467574046E-4]:1.727715006278E-1,4[&rate=5.988363467574046E-4]:1.687609017887E-4)[&rate=5.988363467574046E-4]:4.752684488362E-1,112[&rate=5.988363467574046E-4]:5.329714563131E-1)[&rate=5.988363467574046E-4]:2.534331321525E-2)[&rate=5.988363467574046E-4]:1.051706171441E-1,(110[&rate=5.988363467574046E-4]:4.643083585587E-1,105[&rate=5.988363467574046E-4]:4.423905503396E-1)[&rate=5.988363467574046E-4]:1.93697576059E-1)[&rate=5.988363467574046E-4]:3.637702669492E-1,((((19[&rate=5.988363467574046E-4]:4.69864937171E-1,13[&rate=5.988363467574046E-4]:4.315087727874E-1)[&rate=5.988363467574046E-4]:1.698088655723E-1,115[&rate=5.988363467574046E-4]:5.191258575378E-1)[&rate=5.988363467574046E-4]:4.728365124472E-2,(109[&rate=5.988363467574046E-4]:4.53456252032E-1,(((114[&rate=5.988363467574046E-4]:5.507754353221E-2,104[&rate=5.988363467574046E-4]:1.15351516135E-1)[&rate=5.988363467574046E-4]:2.032091002178E-1,108[&rate=5.988363467574046E-4]:3.158208903255E-1)[&rate=5.988363467574046E-4]:3.781399670018E-2,107[&rate=5.988363467574046E-4]:3.56374613053E-1)[&rate=5.988363467574046E-4]:7.790355678723E-2)[&rate=5.988363467574046E-4]:1.92405311545E-1)[&rate=5.988363467574046E-4]:2.628934693243E-1,(((148[&rate=5.988363467574046E-4]:3.945947425515E-1,143[&rate=5.988363467574046E-4]:3.918550165242E-1)[&rate=5.988363467574046E-4]:1.898689166633E-1,116[&rate=5.988363467574046E-4]:5.461074948311E-1)[&rate=5.988363467574046E-4]:1.913745391736E-2,((106[&rate=5.988363467574046E-4]:1.104599042727E-2,111[&rate=5.988363467574046E-4]:2.748434659164E-2)[&rate=5.988363467574046E-4]:4.082602027591E-1,139[&rate=5.988363467574046E-4]:6.110870151041E-1)[&rate=5.988363467574046E-4]:2.062127281649E-1)[&rate=5.988363467574046E-4]:2.640580293584E-1)[&rate=5.988363467574046E-4]:1.157608946929E-1)[&rate=5.988363467574046E-4]:2.84912415831E-1,(142[&rate=5.988363467574046E-4]:6.722574868634E-1,((145[&rate=5.988363467574046E-4]:9.495978428886E-2,144[&rate=5.988363467574046E-4]:8.948033223392E-2)[&rate=5.988363467574046E-4]:7.455861060884E-3,141[&rate=5.988363467574046E-4]:9.967591932216E-2)[&rate=5.988363467574046E-4]:5.698418415137E-1)[&rate=5.988363467574046E-4]:8.125133223154E-1)[&rate=5.988363467574046E-4]:7.447923986685E-2,(((11[&rate=5.988363467574046E-4]:4.798764295345E-1,140[&rate=5.988363467574046E-4]:4.606983473428E-1)[&rate=5.988363467574046E-4]:1.198393495982E-1,(23[&rate=5.988363467574046E-4]:5.805164565505E-1,(20[&rate=5.988363467574046E-4]:2.60889695936E-1,25[&rate=5.988363467574046E-4]:2.800677781278E-1)[&rate=5.988363467574046E-4]:3.114075825324E-1)[&rate=5.988363467574046E-4]:1.041308294314E-1)[&rate=5.988363467574046E-4]:6.688343087927E-1,(102[&rate=5.988363467574046E-4]:1.988787775438E-1,(24[&rate=5.988363467574046E-4]:1.031882675071E0,(1[&rate=5.988363467574046E-4]:1.087572942975E-1,(28[&rate=5.988363467574046E-4]:5.50518155301E-1,21[&rate=5.988363467574046E-4]:5.258606210546E-1)[&rate=5.988363467574046E-4]:3.445405088594E-1)[&rate=5.988363467574046E-4]:1.423034629657E-1)[&rate=5.988363467574046E-4]:3.286399380888E-1)[&rate=5.988363467574046E-4]:3.917885724036E-3)[&rate=5.988363467574046E-4]:1.098780433121E-1)[&rate=5.988363467574046E-4]:1.94954871478E-1)[&rate=5.988363467574046E-4]:7.088694827908E-1)[&rate=5.988363467574046E-4]:9.14552469131E-2)[&rate=5.988363467574046E-4]:1.466296151061E-1)[&rate=5.988363467574046E-4]:3.143395069219E-2,146[&rate=5.988363467574046E-4]:6.275928417463E-1)[&rate=5.988363467574046E-4]:1.320774363015E-2)[&rate=5.988363467574046E-4]:5.448577310189E-2,(97[&rate=5.988363467574046E-4]:3.411898047004E-1,16[&rate=5.988363467574046E-4]:2.497720982184E0)[&rate=5.988363467574046E-4]:1.628397231769E-1)[&rate=5.988363467574046E-4]:2.96290998424E-1,38[&rate=5.988363467574046E-4]:8.030527667384E-1)[&rate=5.988363467574046E-4]:3.966510589516E-1)[&rate=5.988363467574046E-4]:2.381656946538E-1)[&rate=5.988363467574046E-4]:1.176287453259E-1)[&rate=5.988363467574046E-4]:3.488620418759E-4,32[&rate=5.988363467574046E-4]:6.85501743469E-2);
tree STATE_59580000 [&joint=-20965.246058471694,lnP=-20965.246058471694] = [&R] (32[&rate=6.2072715944972E-4]:3.466192839761E-2,((34[&rate=6.2072715944972E-4]:4.58386652529E-2,(((((126[&rate=6.2072715944972E-4]:1.076089979497E0,120[&rate=6.2072715944972E-4]:1.765902091182E0)[&rate=6.2072715944972E-4]:1.195817934589E-2,(119[&rate=6.2072715944972E-4]:1.870801797608E0,(135[&rate=6.2072715944972E-4]:6.934732323642E-1,(138[&rate=6.2072715944972E-4]:3.158952954845E-1,136[&rate=6.2072715944972E-4]:1.843884461693E-1)[&rate=6.2072715944972E-4]:5.775779368798E-1)[&rate=6.2072715944972E-4]:8.293833597641E-1)[&rate=6.2072715944972E-4]:2.948883878774E-3)[&rate=6.2072715944972E-4]:4.07541378566E-1,((67[&rate=6.2072715944972E-4]:1.74396225689E-1,(122[&rate=6.2072715944972E-4]:2.825269026316E-1,(123[&rate=6.2072715944972E-4]:2.596952132471E-1,124[&rate=6.2072715944972E-4]:2.5696297281E-1)[&rate=6.2072715944972E-4]:2.283168938448E-2)[&rate=6.2072715944972E-4]:3.931418733981E-1)[&rate=6.2072715944972E-4]:1.441350429143E-2,66[&rate=6.2072715944972E-4]:1.888097299804E-1)[&rate=6.2072715944972E-4]:5.960561774326E-2)[&rate=6.2072715944972E-4]:4.869199298416E-1,(((((((50[&rate=6.2072715944972E-4]:4.627663805863E-1,49[&rate=6.2072715944972E-4]:4.627663805863E-1)[&rate=6.2072715944972E-4]:4.927367304909E-2,((((48[&rate=6.2072715944972E-4]:4.247403697592E-1,(41[&rate=6.2072715944972E-4]:3.157726087137E-1,42[&rate=6.2072715944972E-4]:3.21237089588E-1)[&rate=6.2072715944972E-4]:6.525191405099E-2)[&rate=6.2072715944972E-4]:2.241970751861E-2,43[&rate=6.2072715944972E-4]:4.580890390263E-1)[&rate=6.2072715944972E-4]:8.687723659215E-3,46[&rate=6.2072715944972E-4]:4.667767626855E-1)[&rate=6.2072715944972E-4]:6.83844883377E-2,((51[&rate=6.2072715944972E-4]:3.605494890688E-1,47[&rate=6.2072715944972E-4]:3.878718934403E-1)[&rate=6.2072715944972E-4]:7.990961151833E-2,44[&rate=6.2072715944972E-4]:4.623170240844E-1)[&rate=6.2072715944972E-4]:6.737974606458E-2)[&rate=6.2072715944972E-4]:9.665687857904E-3)[&rate=6.2072715944972E-4]:7.570626614227E-2,45[&rate=6.2072715944972E-4]:6.12336483712E-1)[&rate=6.2072715944972E-4]:3.36765924191E-1,((((132[&rate=6.2072715944972E-4]:7.562325082154E-2,((130[&rate=6.2072715944972E-4]:4.791066613655E-2,131[&rate=6.2072715944972E-4]:5.06503921639E-2)[&rate=6.2072715944972E-4]:1.663421475212E-2,129[&rate=6.2072715944972E-4]:6.454488088866E-2)[&rate=6.2072715944972E-4]:8.338643905517E-3)[&rate=6.2072715944972E-4]:1.786472887547E-1,69[&rate=6.2072715944972E-4]:3.994760190285E-1)[&rate=6.2072715944972E-4]:2.285333892785E-1,118[&rate=6.2072715944972E-4]:6.170505041973E-1)[&rate=6.2072715944972E-4]:7.813575787011E-1,(128[&rate=6.2072715944972E-4]:1.250938899789E0,(((60[&rate=6.2072715944972E-4]:3.71404545462E-2,(62[&rate=6.2072715944972E-4]:2.098379536357E-1,64[&rate=6.2072715944972E-4]:1.687420632246E-1)[&rate=6.2072715944972E-4]:1.908332282826E-2)[&rate=6.2072715944972E-4]:1.240454750422E-1,65[&rate=6.2072715944972E-4]:1.611859295884E-1)[&rate=6.2072715944972E-4]:2.410660798945E-1,(61[&rate=6.2072715944972E-4]:1.651570646933E-1,63[&rate=6.2072715944972E-4]:1.240611742823E-1)[&rate=6.2072715944972E-4]:4.288757667074E-1)[&rate=6.2072715944972E-4]:7.966320957855E-1)[&rate=6.2072715944972E-4]:7.74315571215E-3)[&rate=6.2072715944972E-4]:4.638165646933E-1)[&rate=6.2072715944972E-4]:2.307098433112E-2,((35[&rate=6.2072715944972E-4]:1.695313954269E-2,121[&rate=6.2072715944972E-4]:2.142980536803E0)[&rate=6.2072715944972E-4]:6.805665239117E-2,36[&rate=6.2072715944972E-4]:1.315851343996E-1)[&rate=6.2072715944972E-4]:1.317926893039E-1)[&rate=6.2072715944972E-4]:7.29965895707E-3,127[&rate=6.2072715944972E-4]:2.791225427866E0)[&rate=6.2072715944972E-4]:4.226464370796E-1,((97[&rate=6.2072715944972E-4]:7.272094500132E-1,((((39[&rate=6.2072715944972E-4]:4.1581438602E-1,147[&rate=6.2072715944972E-4]:4.731914352004E-1)[&rate=6.2072715944972E-4]:8.321569157097E-2,(16[&rate=6.2072715944972E-4]:2.547719335243E0,(40[&rate=6.2072715944972E-4]:4.119125764903E-1,((101[&rate=6.2072715944972E-4]:7.289986600971E-1,((((6[&rate=6.2072715944972E-4]:4.715261198435E-1,18[&rate=6.2072715944972E-4]:5.345398184736E-1)[&rate=6.2072715944972E-4]:4.47208315154E-2,(10[&rate=6.2072715944972E-4]:4.077646759283E-1,15[&rate=6.2072715944972E-4]:4.461208403118E-1)[&rate=6.2072715944972E-4]:1.249206315949E-1)[&rate=6.2072715944972E-4]:1.833852636449E-1,(((89[&rate=6.2072715944972E-4]:1.717496979165E-1,88[&rate=6.2072715944972E-4]:1.580510677794E-1)[&rate=6.2072715944972E-4]:4.729994460679E-1,((((83[&rate=6.2072715944972E-4]:1.678916999506E-1,86[&rate=6.2072715944972E-4]:1.678916999506E-1)[&rate=6.2072715944972E-4]:2.984115468514E-2,93[&rate=6.2072715944972E-4]:2.114314847727E-1)[&rate=6.2072715944972E-4]:2.229287385762E-3,(85[&rate=6.2072715944972E-4]:1.660765835876E-1,84[&rate=6.2072715944972E-4]:1.660765835876E-1)[&rate=6.2072715944972E-4]:3.388555843391E-2)[&rate=6.2072715944972E-4]:1.277961607224E-2,(((90[&rate=6.2072715944972E-4]:3.820460605722E-3,91[&rate=6.2072715944972E-4]:3.820460605722E-3)[&rate=6.2072715944972E-4]:6.469305807389E-2,92[&rate=6.2072715944972E-4]:6.851351867962E-2)[&rate=6.2072715944972E-4]:1.532934519706E-1,87[&rate=6.2072715944972E-4]:2.081083405132E-1)[&rate=6.2072715944972E-4]:4.633417580476E-3)[&rate=6.2072715944972E-4]:4.183087557537E-1)[&rate=6.2072715944972E-4]:5.363253055714E-1,3[&rate=6.2072715944972E-4]:6.276497920216E-1)[&rate=6.2072715944972E-4]:1.992762846169E-2)[&rate=6.2072715944972E-4]:6.560700552843E-1,((142[&rate=6.2072715944972E-4]:4.477650269642E-1,(144[&rate=6.2072715944972E-4]:3.717207181241E-1,(141[&rate=6.2072715944972E-4]:3.007420872734E-1,145[&rate=6.2072715944972E-4]:3.03481813301E-1)[&rate=6.2072715944972E-4]:7.37183568781E-2)[&rate=6.2072715944972E-4]:7.05648567851E-2)[&rate=6.2072715944972E-4]:1.083571891336E0,((102[&rate=6.2072715944972E-4]:1.499948276118E-1,(((23[&rate=6.2072715944972E-4]:4.589944897691E-1,(25[&rate=6.2072715944972E-4]:2.638726800109E-1,20[&rate=6.2072715944972E-4]:2.446945978192E-1)[&rate=6.2072715944972E-4]:2.060807138678E-1)[&rate=6.2072715944972E-4]:3.685057214679E-1,(140[&rate=6.2072715944972E-4]:4.931703448054E-1,11[&rate=6.2072715944972E-4]:5.123484269971E-1)[&rate=6.2072715944972E-4]:2.302202773907E-1)[&rate=6.2072715944972E-4]:4.208781025558E-1,(1[&rate=6.2072715944972E-4]:2.479885280061E-1,(24[&rate=6.2072715944972E-4]:7.319970926132E-1,(28[&rate=6.2072715944972E-4]:6.196021770641E-1,21[&rate=6.2072715944972E-4]:5.949446428177E-1)[&rate=6.2072715944972E-4]:1.178743676038E-1)[&rate=6.2072715944972E-4]:2.968133532011E-1)[&rate=6.2072715944972E-4]:2.305267720882E-1)[&rate=6.2072715944972E-4]:5.23014453256E-2)[&rate=6.2072715944972E-4]:1.233835044479E-1,((((17[&rate=6.2072715944972E-4]:5.670206928918E-1,14[&rate=6.2072715944972E-4]:5.286645285081E-1)[&rate=6.2072715944972E-4]:1.759955019081E-1,((113[&rate=6.2072715944972E-4]:4.875848358901E-1,((30[&rate=6.2072715944972E-4]:3.846677893928E-1,4[&rate=6.2072715944972E-4]:2.120650496668E-1)[&rate=6.2072715944972E-4]:2.172897725609E-1,9[&rate=6.2072715944972E-4]:4.786698907208E-1)[&rate=6.2072715944972E-4]:6.957670872194E-4)[&rate=6.2072715944972E-4]:1.780369832167E-3,112[&rate=6.2072715944972E-4]:4.893652057223E-1)[&rate=6.2072715944972E-4]:2.152948246939E-1)[&rate=6.2072715944972E-4]:9.825525145367E-3,((105[&rate=6.2072715944972E-4]:4.281773126787E-1,117[&rate=6.2072715944972E-4]:4.583142989801E-1)[&rate=6.2072715944972E-4]:2.356984818574E-2,110[&rate=6.2072715944972E-4]:4.736649690835E-1)[&rate=6.2072715944972E-4]:2.353411344233E-1)[&rate=6.2072715944972E-4]:4.997824673441E-1,((116[&rate=6.2072715944972E-4]:6.246974026574E-1,((148[&rate=6.2072715944972E-4]:2.268241118347E-1,143[&rate=6.2072715944972E-4]:2.240843858074E-1)[&rate=6.2072715944972E-4]:4.172923461385E-1,((111[&rate=6.2072715944972E-4]:2.446674793509E-1,139[&rate=6.2072715944972E-4]:4.200099451043E-1)[&rate=6.2072715944972E-4]:3.01985367569E-2,106[&rate=6.2072715944972E-4]:2.584276599435E-1)[&rate=6.2072715944972E-4]:4.076066062489E-1)[&rate=6.2072715944972E-4]:1.89371090678E-2)[&rate=6.2072715944972E-4]:8.395780886977E-2,(((19[&rate=6.2072715944972E-4]:4.535561765892E-1,13[&rate=6.2072715944972E-4]:4.152000122055E-1)[&rate=6.2072715944972E-4]:2.110237914395E-1,115[&rate=6.2072715944972E-4]:5.440320228231E-1)[&rate=6.2072715944972E-4]:6.157291367834E-2,(((108[&rate=6.2072715944972E-4]:2.3697309096E-1,107[&rate=6.2072715944972E-4]:2.397128169874E-1)[&rate=6.2072715944972E-4]:6.199678130634E-2,(114[&rate=6.2072715944972E-4]:5.732333221758E-2,104[&rate=6.2072715944972E-4]:1.175973048203E-1)[&rate=6.2072715944972E-4]:1.841122934734E-1)[&rate=6.2072715944972E-4]:7.239645853771E-2,109[&rate=6.2072715944972E-4]:3.932841390232E-1)[&rate=6.2072715944972E-4]:2.917728522728E-1)[&rate=6.2072715944972E-4]:1.030502750257E-1)[&rate=6.2072715944972E-4]:4.234210305566E-1)[&rate=6.2072715944972E-4]:1.330829118937E-1)[&rate=6.2072715944972E-4]:1.138324377478E-2)[&rate=6.2072715944972E-4]:2.162562596051E-2)[&rate=6.2072715944972E-4]:4.280909103571E-1)[&rate=6.2072715944972E-4]:6.053104738586E-1,(((((7[&rate=6.2072715944972E-4]:2.469091270271E-1,8[&rate=6.2072715944972E-4]:2.469091270271E-1)[&rate=6.2072715944972E-4]:8.316232427734E-2,26[&rate=6.2072715944972E-4]:4.369207663729E-1)[&rate=6.2072715944972E-4]:2.237266107518E-1,(22[&rate=6.2072715944972E-4]:3.493519448329E-1,27[&rate=6.2072715944972E-4]:3.657903009972E-1)[&rate=6.2072715944972E-4]:3.003365281822E-1)[&rate=6.2072715944972E-4]:7.911605517441E-2,31[&rate=6.2072715944972E-4]:7.835990487375E-1)[&rate=6.2072715944972E-4]:2.756707742855E-1,2[&rate=6.2072715944972E-4]:8.318725627489E-1)[&rate=6.2072715944972E-4]:1.485998215042E0)[&rate=6.2072715944972E-4]:5.07676015283E-2)[&rate=6.2072715944972E-4]:5.031383263503E-2)[&rate=6.2072715944972E-4]:3.68036684657E-2)[&rate=6.2072715944972E-4]:9.576036387213E-4,146[&rate=6.2072715944972E-4]:6.202062604646E-1)[&rate=6.2072715944972E-4]:2.13047689569E-1,((((100[&rate=6.2072715944972E-4]:2.54872907927E-1,94[&rate=6.2072715944972E-4]:2.54872907927E-1)[&rate=6.2072715944972E-4]:2.274677991638E-1,95[&rate=6.2072715944972E-4]:5.670401606429E-1)[&rate=6.2072715944972E-4]:1.559758147029E-1,98[&rate=6.2072715944972E-4]:7.12087013597E-1)[&rate=6.2072715944972E-4]:5.735109365742E-2,(96[&rate=6.2072715944972E-4]:5.759024728076E-1,99[&rate=6.2072715944972E-4]:6.114215984905E-1)[&rate=6.2072715944972E-4]:1.798744322612E-1)[&rate=6.2072715944972E-4]:7.201256409056E-2)[&rate=6.2072715944972E-4]:8.521233058068E-2)[&rate=6.2072715944972E-4]:1.859682862404E-1,38[&rate=6.2072715944972E-4]:9.159099766908E-1)[&rate=6.2072715944972E-4]:3.332040470991E-1)[&rate=6.2072715944972E-4]:8.858670029087E-2)[&rate=6.2072715944972E-4]:4.255605562134E-2,((((((58[&rate=6.2072715944972E-4]:2.473651643709E-1,54[&rate=6.2072715944972E-4]:1.899881151906E-1)[&rate=6.2072715944972E-4]:1.433904417412E-2,57[&rate=6.2072715944972E-4]:2.45310765922E-1)[&rate=6.2072715944972E-4]:1.457624248427E-1,(37[&rate=6.2072715944972E-4]:4.21441856868E-1,(56[&rate=6.2072715944972E-4]:3.316561091926E-1,55[&rate=6.2072715944972E-4]:3.316561091926E-1)[&rate=6.2072715944972E-4]:4.333766024357E-2)[&rate=6.2072715944972E-4]:5.150459579825E-3)[&rate=6.2072715944972E-4]:5.83808233952E-2,59[&rate=6.2072715944972E-4]:4.467217737228E-1)[&rate=6.2072715944972E-4]:3.58306664276E-1,68[&rate=6.2072715944972E-4]:7.558481101299E-1)[&rate=6.2072715944972E-4]:2.595087570695E-1,(((53[&rate=6.2072715944972E-4]:6.725558357794E-1,(52[&rate=6.2072715944972E-4]:5.488247809986E-1,(103[&rate=6.2072715944972E-4]:4.222765751188E-1,(29[&rate=6.2072715944972E-4]:4.821664222657E-1,(5[&rate=6.2072715944972E-4]:1.825354193699E-1,12[&rate=6.2072715944972E-4]:2.208915837534E-1)[&rate=6.2072715944972E-4]:1.544255234439E-1)[&rate=6.2072715944972E-4]:1.729868651819E-1)[&rate=6.2072715944972E-4]:1.790841940441E0)[&rate=6.2072715944972E-4]:1.319277760921E-1)[&rate=6.2072715944972E-4]:4.04998125514E-2,(((75[&rate=6.2072715944972E-4]:5.928009806703E-1,((76[&rate=6.2072715944972E-4]:2.250852524019E-1,74[&rate=6.2072715944972E-4]:2.250852524019E-1)[&rate=6.2072715944972E-4]:9.170530444069E-2,70[&rate=6.2072715944972E-4]:2.784343924592E-1)[&rate=6.2072715944972E-4]:2.760104238276E-1)[&rate=6.2072715944972E-4]:2.455260600661E-1,((81[&rate=6.2072715944972E-4]:2.233148335321E-1,80[&rate=6.2072715944972E-4]:2.233148335321E-1)[&rate=6.2072715944972E-4]:3.627133840667E-1,((77[&rate=6.2072715944972E-4]:2.377139505937E-1,73[&rate=6.2072715944972E-4]:2.431934026484E-1)[&rate=6.2072715944972E-4]:2.024654050241E-1,((82[&rate=6.2072715944972E-4]:1.714854463121E-1,(71[&rate=6.2072715944972E-4]:9.727643591815E-2,(72[&rate=6.2072715944972E-4]:9.134022350368E-3,78[&rate=6.2072715944972E-4]:3.105183056968E-2)[&rate=6.2072715944972E-4]:9.362186562249E-2)[&rate=6.2072715944972E-4]:3.85925720379E-2)[&rate=6.2072715944972E-4]:3.81689406013E-2,79[&rate=6.2072715944972E-4]:2.014352088314E-1)[&rate=6.2072715944972E-4]:2.031277084303E-1)[&rate=6.2072715944972E-4]:1.896844784194E-1)[&rate=6.2072715944972E-4]:2.029837546445E-1)[&rate=6.2072715944972E-4]:5.007719333507E-1,((134[&rate=6.2072715944972E-4]:4.352767000789E-1,137[&rate=6.2072715944972E-4]:5.065095767911E-1)[&rate=6.2072715944972E-4]:3.391309031374E-1,133[&rate=6.2072715944972E-4]:8.045445895175E-1)[&rate=6.2072715944972E-4]:5.701708229256E-1)[&rate=6.2072715944972E-4]:1.204197328558E-1)[&rate=6.2072715944972E-4]:4.100322713317E-1,125[&rate=6.2072715944972E-4]:9.127054060012E-1)[&rate=6.2072715944972E-4]:2.693181278649E-1)[&rate=6.2072715944972E-4]:3.102551037595E-1)[&rate=6.2072715944972E-4]:1.309610306964E-1)[&rate=6.2072715944972E-4]:3.379317364114E-3,33[&rate=6.2072715944972E-4]:3.277962645264E-2)[&rate=6.2072715944972E-4]:7.361753999681E-3);
tree STATE_59670000 [&joint=-20992.699462519187,lnP=-20992.699462519187] = [&R] (33[&rate=5.927622059202203E-4]:1.712137347579E-1,(34[&rate=5.927622059202203E-4]:4.743891197945E-2,(32[&rate=5.927622059202203E-4]:1.331939872926E-2,(((66[&rate=5.927622059202203E-4]:4.436625065168E-1,(67[&rate=5.927622059202203E-4]:4.126157888022E-1,((123[&rate=5.927622059202203E-4]:1.805329046534E-1,124[&rate=5.927622059202203E-4]:1.778006642163E-1)[&rate=5.927622059202203E-4]:2.845391115608E-1,122[&rate=5.927622059202203E-4]:4.650720162142E-1)[&rate=5.927622059202203E-4]:4.488163229287E-1)[&rate=5.927622059202203E-4]:3.104671771459E-2)[&rate=5.927622059202203E-4]:5.56764863201E-3,(((120[&rate=5.927622059202203E-4]:9.283537502234E-1,119[&rate=5.927622059202203E-4]:1.024244161182E0)[&rate=5.927622059202203E-4]:1.637092171231E-1,126[&rate=5.927622059202203E-4]:4.022508556616E-1)[&rate=5.927622059202203E-4]:6.147452291538E-1,(135[&rate=5.927622059202203E-4]:5.249278925406E-1,(138[&rate=5.927622059202203E-4]:1.754849723265E-1,136[&rate=5.927622059202203E-4]:4.397812301134E-2)[&rate=5.927622059202203E-4]:5.494429202141E-1)[&rate=5.927622059202203E-4]:9.298255094391E-1)[&rate=5.927622059202203E-4]:6.794082600185E-1)[&rate=5.927622059202203E-4]:3.245243342894E-1,(((((127[&rate=5.927622059202203E-4]:2.624958256982E0,36[&rate=5.927622059202203E-4]:1.044103117766E-1)[&rate=5.927622059202203E-4]:5.802932236181E-2,(35[&rate=5.927622059202203E-4]:1.987256111271E-2,121[&rate=5.927622059202203E-4]:2.145899958373E0)[&rate=5.927622059202203E-4]:9.599173055992E-2)[&rate=5.927622059202203E-4]:9.242552515655E-3,((((((42[&rate=5.927622059202203E-4]:1.445956063184E-1,48[&rate=5.927622059202203E-4]:1.828469724387E-1)[&rate=5.927622059202203E-4]:2.575814225367E-1,41[&rate=5.927622059202203E-4]:3.967125479809E-1)[&rate=5.927622059202203E-4]:1.06486938311E-1,(46[&rate=5.927622059202203E-4]:4.776812906368E-1,43[&rate=5.927622059202203E-4]:4.776812906368E-1)[&rate=5.927622059202203E-4]:8.016300439805E-2)[&rate=5.927622059202203E-4]:4.985329690522E-2,((50[&rate=5.927622059202203E-4]:4.470678894579E-1,49[&rate=5.927622059202203E-4]:4.470678894579E-1)[&rate=5.927622059202203E-4]:7.370474748305E-2,((47[&rate=5.927622059202203E-4]:4.896768930063E-1,44[&rate=5.927622059202203E-4]:4.84212412132E-1)[&rate=5.927622059202203E-4]:5.105950396859E-2,51[&rate=5.927622059202203E-4]:5.134139926034E-1)[&rate=5.927622059202203E-4]:1.282312521179E-2)[&rate=5.927622059202203E-4]:5.413806975334E-2)[&rate=5.927622059202203E-4]:6.572471794269E-2,45[&rate=5.927622059202203E-4]:6.652255885713E-1)[&rate=5.927622059202203E-4]:1.751175106848E-1,((((65[&rate=5.927622059202203E-4]:1.556372132477E-1,((62[&rate=5.927622059202203E-4]:2.265907337795E-1,60[&rate=5.927622059202203E-4]:3.480991186174E-2)[&rate=5.927622059202203E-4]:8.913183930273E-3,64[&rate=5.927622059202203E-4]:1.944080272987E-1)[&rate=5.927622059202203E-4]:1.119141174557E-1)[&rate=5.927622059202203E-4]:2.895194271413E-1,(61[&rate=5.927622059202203E-4]:3.986630757662E-1,63[&rate=5.927622059202203E-4]:3.575671853552E-1)[&rate=5.927622059202203E-4]:2.382743865405E-1)[&rate=5.927622059202203E-4]:5.136832466393E-1,128[&rate=5.927622059202203E-4]:1.010894681549E0)[&rate=5.927622059202203E-4]:2.489041035432E-1,(118[&rate=5.927622059202203E-4]:7.181515905791E-1,(((130[&rate=5.927622059202203E-4]:1.217660865148E-1,131[&rate=5.927622059202203E-4]:1.245058125421E-1)[&rate=5.927622059202203E-4]:8.860597172625E-2,(129[&rate=5.927622059202203E-4]:1.161184369103E-1,132[&rate=5.927622059202203E-4]:1.188581629376E-1)[&rate=5.927622059202203E-4]:9.425362133075E-2)[&rate=5.927622059202203E-4]:1.949562615042E-1,69[&rate=5.927622059202203E-4]:5.532735252248E-1)[&rate=5.927622059202203E-4]:1.758369694639E-1)[&rate=5.927622059202203E-4]:6.813732219102E-1)[&rate=5.927622059202203E-4]:3.539405264554E-1)[&rate=5.927622059202203E-4]:4.013465592856E-2)[&rate=5.927622059202203E-4]:3.399218652154E-1,(((((((96[&rate=5.927622059202203E-4]:2.812743843697E-1,99[&rate=5.927622059202203E-4]:3.167935100526E-1)[&rate=5.927622059202203E-4]:2.716422670203E-1,97[&rate=5.927622059202203E-4]:3.671243016632E-1)[&rate=5.927622059202203E-4]:1.115087492321E-2,(101[&rate=5.927622059202203E-4]:1.082496827939E0,((((89[&rate=5.927622059202203E-4]:1.416602410639E-2,88[&rate=5.927622059202203E-4]:4.673939693795E-4)[&rate=5.927622059202203E-4]:3.971790108761E-1,((((84[&rate=5.927622059202203E-4]:2.340194287654E-2,93[&rate=5.927622059202203E-4]:3.710057301355E-2)[&rate=5.927622059202203E-4]:1.039398124784E-1,87[&rate=5.927622059202203E-4]:1.27341755355E-1)[&rate=5.927622059202203E-4]:6.350396582685E-2,((90[&rate=5.927622059202203E-4]:8.038710455019E-2,91[&rate=5.927622059202203E-4]:8.038710455019E-2)[&rate=5.927622059202203E-4]:6.942824330906E-2,92[&rate=5.927622059202203E-4]:1.498153478593E-1)[&rate=5.927622059202203E-4]:5.472900345959E-2)[&rate=5.927622059202203E-4]:1.222617501669E-1,(83[&rate=5.927622059202203E-4]:4.504124097628E-2,(85[&rate=5.927622059202203E-4]:2.685445463263E-2,86[&rate=5.927622059202203E-4]:2.685445463263E-2)[&rate=5.927622059202203E-4]:1.818678634364E-2)[&rate=5.927622059202203E-4]:2.680662303724E-1)[&rate=5.927622059202203E-4]:8.453893349675E-2)[&rate=5.927622059202203E-4]:9.247673543187E-1,(3[&rate=5.927622059202203E-4]:5.67431338163E-1,((10[&rate=5.927622059202203E-4]:1.293176193698E-1,15[&rate=5.927622059202203E-4]:1.676737837533E-1)[&rate=5.927622059202203E-4]:1.437705318689E-1,(18[&rate=5.927622059202203E-4]:2.854073293755E-1,6[&rate=5.927622059202203E-4]:2.223936307454E-1)[&rate=5.927622059202203E-4]:3.425616432895E-2)[&rate=5.927622059202203E-4]:3.628363376092E-1)[&rate=5.927622059202203E-4]:2.15256393604E-1)[&rate=5.927622059202203E-4]:7.356043074416E-1,(((142[&rate=5.927622059202203E-4]:4.020797002421E-1,(144[&rate=5.927622059202203E-4]:1.075430288919E-1,(145[&rate=5.927622059202203E-4]:9.262490833541E-2,141[&rate=5.927622059202203E-4]:8.988518230783E-2)[&rate=5.927622059202203E-4]:2.039757261145E-2)[&rate=5.927622059202203E-4]:2.890572192952E-1)[&rate=5.927622059202203E-4]:1.209534703557E0,(((((28[&rate=5.927622059202203E-4]:7.283127793191E-1,21[&rate=5.927622059202203E-4]:7.036552450726E-1)[&rate=5.927622059202203E-4]:8.675485068715E-2,1[&rate=5.927622059202203E-4]:2.876626014329E-2)[&rate=5.927622059202203E-4]:1.504296243742E-1,24[&rate=5.927622059202203E-4]:9.600178023257E-1)[&rate=5.927622059202203E-4]:2.642952194728E-1,((23[&rate=5.927622059202203E-4]:8.418257928731E-1,(25[&rate=5.927622059202203E-4]:6.099319032544E-1,20[&rate=5.927622059202203E-4]:5.907538210627E-1)[&rate=5.927622059202203E-4]:2.428527937283E-1)[&rate=5.927622059202203E-4]:2.245797929191E-2,(140[&rate=5.927622059202203E-4]:5.6029511042E-1,11[&rate=5.927622059202203E-4]:5.794731926118E-1)[&rate=5.927622059202203E-4]:1.99879072704E-1)[&rate=5.927622059202203E-4]:3.490703455239E-1)[&rate=5.927622059202203E-4]:8.199831120923E-3,102[&rate=5.927622059202203E-4]:7.086901730307E-2)[&rate=5.927622059202203E-4]:2.941700440306E-1)[&rate=5.927622059202203E-4]:5.215893661466E-3,((((113[&rate=5.927622059202203E-4]:7.123371244613E-1,(117[&rate=5.927622059202203E-4]:5.449094818631E-1,110[&rate=5.927622059202203E-4]:5.366903037808E-1)[&rate=5.927622059202203E-4]:1.701673686258E-1)[&rate=5.927622059202203E-4]:2.331725128477E-2,105[&rate=5.927622059202203E-4]:7.082571154723E-1)[&rate=5.927622059202203E-4]:2.260778715618E-1,(((30[&rate=5.927622059202203E-4]:2.687889614048E-1,4[&rate=5.927622059202203E-4]:9.618622167875E-2)[&rate=5.927622059202203E-4]:4.586038406008E-1,(9[&rate=5.927622059202203E-4]:6.038611027551E-1,112[&rate=5.927622059202203E-4]:6.120802808372E-1)[&rate=5.927622059202203E-4]:2.440280175495E-4)[&rate=5.927622059202203E-4]:7.58040384242E-2,(17[&rate=5.927622059202203E-4]:3.825636547434E-1,14[&rate=5.927622059202203E-4]:3.442074903597E-1)[&rate=5.927622059202203E-4]:3.439208569192E-1)[&rate=5.927622059202203E-4]:2.736039000289E-1)[&rate=5.927622059202203E-4]:2.737333006283E-1,((116[&rate=5.927622059202203E-4]:6.284691855716E-1,((148[&rate=5.927622059202203E-4]:1.315755860702E-1,143[&rate=5.927622059202203E-4]:1.288358600429E-1)[&rate=5.927622059202203E-4]:4.35205080737E-1,((111[&rate=5.927622059202203E-4]:3.193169015949E-1,106[&rate=5.927622059202203E-4]:3.028785454305E-1)[&rate=5.927622059202203E-4]:1.566009883261E-1,139[&rate=5.927622059202203E-4]:6.512603556744E-1)[&rate=5.927622059202203E-4]:1.292189412697E-1)[&rate=5.927622059202203E-4]:1.000446831481E-1)[&rate=5.927622059202203E-4]:4.466725019797E-1,((115[&rate=5.927622059202203E-4]:6.019308909559E-1,(19[&rate=5.927622059202203E-4]:5.287594423387E-1,13[&rate=5.927622059202203E-4]:4.90403277955E-1)[&rate=5.927622059202203E-4]:1.937193938227E-1)[&rate=5.927622059202203E-4]:2.552060369962E-2,(((108[&rate=5.927622059202203E-4]:2.2611265883E-1,107[&rate=5.927622059202203E-4]:2.288523848574E-1)[&rate=5.927622059202203E-4]:8.531567363517E-2,(114[&rate=5.927622059202203E-4]:1.579313962396E-1,104[&rate=5.927622059202203E-4]:2.182053688424E-1)[&rate=5.927622059202203E-4]:9.596268965012E-2)[&rate=5.927622059202203E-4]:1.243255157005E-1,109[&rate=5.927622059202203E-4]:4.576716563847E-1)[&rate=5.927622059202203E-4]:2.492318930653E-1)[&rate=5.927622059202203E-4]:4.476901928959E-1)[&rate=5.927622059202203E-4]:7.813207956299E-2)[&rate=5.927622059202203E-4]:2.087620097985E-1)[&rate=5.927622059202203E-4]:1.507768102409E-1)[&rate=5.927622059202203E-4]:5.669445147579E-1)[&rate=5.927622059202203E-4]:3.399807590074E-1)[&rate=5.927622059202203E-4]:1.873395547443E-3,(98[&rate=5.927622059202203E-4]:4.561609796867E-1,((100[&rate=5.927622059202203E-4]:2.26602894334E-1,94[&rate=5.927622059202203E-4]:2.26602894334E-1)[&rate=5.927622059202203E-4]:1.163247926979E-1,95[&rate=5.927622059202203E-4]:4.276271405839E-1)[&rate=5.927622059202203E-4]:3.946280085151E-2)[&rate=5.927622059202203E-4]:1.234411443597E-1)[&rate=5.927622059202203E-4]:3.658935288098E-2,(((39[&rate=5.927622059202203E-4]:1.916361374305E-1,((26[&rate=5.927622059202203E-4]:6.667831486373E-1,(7[&rate=5.927622059202203E-4]:2.222882082885E-1,8[&rate=5.927622059202203E-4]:2.222882082885E-1)[&rate=5.927622059202203E-4]:3.376456252803E-1)[&rate=5.927622059202203E-4]:1.346592998777E-1,((22[&rate=5.927622059202203E-4]:2.253409028981E-1,27[&rate=5.927622059202203E-4]:2.417792590624E-1)[&rate=5.927622059202203E-4]:3.746498738888E-1,(31[&rate=5.927622059202203E-4]:6.082216189614E-1,2[&rate=5.927622059202203E-4]:3.808243586873E-1)[&rate=5.927622059202203E-4]:4.656367837349E-2)[&rate=5.927622059202203E-4]:1.904927676186E-1)[&rate=5.927622059202203E-4]:1.530481135581E0)[&rate=5.927622059202203E-4]:1.673605245813E-1,146[&rate=5.927622059202203E-4]:4.792152412468E-1)[&rate=5.927622059202203E-4]:1.203318115127E-1,(16[&rate=5.927622059202203E-4]:2.528327150503E0,147[&rate=5.927622059202203E-4]:5.002112735664E-1)[&rate=5.927622059202203E-4]:3.649424913844E-2)[&rate=5.927622059202203E-4]:8.447702856511E-3)[&rate=5.927622059202203E-4]:6.476100989201E-2,40[&rate=5.927622059202203E-4]:5.52537186273E-1)[&rate=5.927622059202203E-4]:1.360879764246E-1,38[&rate=5.927622059202203E-4]:6.203191517685E-1)[&rate=5.927622059202203E-4]:4.470750041506E-1)[&rate=5.927622059202203E-4]:4.447169648326E-2,(((57[&rate=5.927622059202203E-4]:3.229256797427E-1,((59[&rate=5.927622059202203E-4]:1.520308179909E-1,(58[&rate=5.927622059202203E-4]:1.047110125383E-1,(37[&rate=5.927622059202203E-4]:8.565919571439E-2,54[&rate=5.927622059202203E-4]:9.156463473944E-3)[&rate=5.927622059202203E-4]:3.817749988403E-2)[&rate=5.927622059202203E-4]:6.644548851276E-2)[&rate=5.927622059202203E-4]:1.525298810099E-1,(55[&rate=5.927622059202203E-4]:1.931385152707E-1,56[&rate=5.927622059202203E-4]:1.931385152707E-1)[&rate=5.927622059202203E-4]:1.032254624186E-1)[&rate=5.927622059202203E-4]:1.563274030473E-2)[&rate=5.927622059202203E-4]:2.247433352348E-1,68[&rate=5.927622059202203E-4]:4.957564466715E-1)[&rate=5.927622059202203E-4]:4.572394668188E-1,(((53[&rate=5.927622059202203E-4]:6.508511392356E-1,(52[&rate=5.927622059202203E-4]:3.93407552169E-1,((133[&rate=5.927622059202203E-4]:5.322726923527E-1,(137[&rate=5.927622059202203E-4]:3.610645788898E-1,134[&rate=5.927622059202203E-4]:2.898317021776E-1)[&rate=5.927622059202203E-4]:2.12304003874E-1)[&rate=5.927622059202203E-4]:4.97647891983E-1,(103[&rate=5.927622059202203E-4]:6.072423991969E-1,(29[&rate=5.927622059202203E-4]:7.15343762513E-1,(5[&rate=5.927622059202203E-4]:3.237454565047E-1,12[&rate=5.927622059202203E-4]:3.621016208882E-1)[&rate=5.927622059202203E-4]:2.463928265562E-1)[&rate=5.927622059202203E-4]:1.247753490127E-1)[&rate=5.927622059202203E-4]:1.313089144043E0)[&rate=5.927622059202203E-4]:1.3736974349E-1)[&rate=5.927622059202203E-4]:2.65640308378E-1)[&rate=5.927622059202203E-4]:1.81525820702E-1,((75[&rate=5.927622059202203E-4]:3.252835150502E-1,(74[&rate=5.927622059202203E-4]:2.148502963128E-1,(70[&rate=5.927622059202203E-4]:1.697284589021E-1,76[&rate=5.927622059202203E-4]:2.080846232855E-1)[&rate=5.927622059202203E-4]:6.765673027263E-3)[&rate=5.927622059202203E-4]:1.104332187374E-1)[&rate=5.927622059202203E-4]:4.203956855896E-1,(((((71[&rate=5.927622059202203E-4]:1.107714317903E-1,79[&rate=5.927622059202203E-4]:1.381686920644E-1)[&rate=5.927622059202203E-4]:8.771869154544E-2,(72[&rate=5.927622059202203E-4]:6.034535803563E-2,78[&rate=5.927622059202203E-4]:8.226316625494E-2)[&rate=5.927622059202203E-4]:1.436242173549E-1)[&rate=5.927622059202203E-4]:4.451916540944E-3,82[&rate=5.927622059202203E-4]:2.385584782328E-1)[&rate=5.927622059202203E-4]:2.259923306327E-1,(73[&rate=5.927622059202203E-4]:3.764923367309E-1,(81[&rate=5.927622059202203E-4]:6.284425595364E-2,80[&rate=5.927622059202203E-4]:6.284425595364E-2)[&rate=5.927622059202203E-4]:2.643330122841E-1)[&rate=5.927622059202203E-4]:1.209351844634E-1)[&rate=5.927622059202203E-4]:4.517132858515E-2,77[&rate=5.927622059202203E-4]:5.371193977247E-1)[&rate=5.927622059202203E-4]:2.030803508604E-1)[&rate=5.927622059202203E-4]:8.331608179099E-1)[&rate=5.927622059202203E-4]:2.784448833567E-1,125[&rate=5.927622059202203E-4]:9.004393296331E-1)[&rate=5.927622059202203E-4]:2.192232505239E-1)[&rate=5.927622059202203E-4]:1.042251301689E-1)[&rate=5.927622059202203E-4]:2.642540835513E-1)[&rate=5.927622059202203E-4]:1.244964161403E-1)[&rate=5.927622059202203E-4]:1.220170503109E-2)[&rate=5.927622059202203E-4]:1.402131789428E-1);
tree STATE_59760000 [&joint=-20963.836842474153,lnP=-20963.836842474153] = [&R] (((33[&rate=6.188298122734383E-4]:4.905677455736E-3,((((((119[&rate=6.188298122734383E-4]:1.015664423365E0,(120[&rate=6.188298122734383E-4]:7.445258853215E-1,(135[&rate=6.188298122734383E-4]:3.698187023365E-1,(138[&rate=6.188298122734383E-4]:2.137737593783E-1,136[&rate=6.188298122734383E-4]:8.226691006308E-2)[&rate=6.188298122734383E-4]:3.560449429583E-1)[&rate=6.188298122734383E-4]:1.226523884645E-1)[&rate=6.188298122734383E-4]:1.75248127085E-1)[&rate=6.188298122734383E-4]:1.469390061128E-1,126[&rate=6.188298122734383E-4]:3.769009068344E-1)[&rate=6.188298122734383E-4]:1.181363171194E0,66[&rate=6.188298122734383E-4]:3.110898883434E-1)[&rate=6.188298122734383E-4]:1.489006120189E-1,(67[&rate=6.188298122734383E-4]:2.116424240894E-1,(123[&rate=6.188298122734383E-4]:2.811774801621E-1,(124[&rate=6.188298122734383E-4]:2.453990292123E-1,122[&rate=6.188298122734383E-4]:2.481312696494E-1)[&rate=6.188298122734383E-4]:3.304621051268E-2)[&rate=6.188298122734383E-4]:4.31737494268E-1)[&rate=6.188298122734383E-4]:2.483480762728E-1)[&rate=6.188298122734383E-4]:1.509356446839E-1,(((59[&rate=6.188298122734383E-4]:3.599371553117E-1,((58[&rate=6.188298122734383E-4]:1.368359035711E-1,((37[&rate=6.188298122734383E-4]:1.037752090453E-1,54[&rate=6.188298122734383E-4]:2.727247680487E-2)[&rate=6.188298122734383E-4]:1.682744808137E-2,57[&rate=6.188298122734383E-4]:8.508353144358E-2)[&rate=6.188298122734383E-4]:3.535892950451E-2)[&rate=6.188298122734383E-4]:2.170121586589E-1,(55[&rate=6.188298122734383E-4]:2.473361343887E-1,56[&rate=6.188298122734383E-4]:2.473361343887E-1)[&rate=6.188298122734383E-4]:7.918952346947E-2)[&rate=6.188298122734383E-4]:2.521477614184E-2)[&rate=6.188298122734383E-4]:1.963728898445E-1,68[&rate=6.188298122734383E-4]:5.071297172872E-1)[&rate=6.188298122734383E-4]:5.642289782973E-1,(((53[&rate=6.188298122734383E-4]:5.800588497226E-1,((((133[&rate=6.188298122734383E-4]:3.356760191797E-1,137[&rate=6.188298122734383E-4]:3.767719095907E-1)[&rate=6.188298122734383E-4]:3.616080900567E-1,134[&rate=6.188298122734383E-4]:6.671471229352E-1)[&rate=6.188298122734383E-4]:3.548747378676E-1,(103[&rate=6.188298122734383E-4]:3.748764695165E-1,(29[&rate=6.188298122734383E-4]:3.631064594645E-1,(5[&rate=6.188298122734383E-4]:9.173573454066E-2,12[&rate=6.188298122734383E-4]:1.300918989241E-1)[&rate=6.188298122734383E-4]:1.261652454719E-1)[&rate=6.188298122734383E-4]:2.446467223808E-1)[&rate=6.188298122734383E-4]:1.567693336492E0)[&rate=6.188298122734383E-4]:2.562639349712E-1,52[&rate=6.188298122734383E-4]:5.345400064183E-1)[&rate=6.188298122734383E-4]:5.371556461567E-2)[&rate=6.188298122734383E-4]:1.162875037251E-1,((75[&rate=6.188298122734383E-4]:5.852910338328E-1,((74[&rate=6.188298122734383E-4]:2.702006456925E-1,76[&rate=6.188298122734383E-4]:2.702006456925E-1)[&rate=6.188298122734383E-4]:1.04330504515E-1,70[&rate=6.188298122734383E-4]:3.361749858241E-1)[&rate=6.188298122734383E-4]:2.107598836253E-1)[&rate=6.188298122734383E-4]:3.457235108226E-2,(((77[&rate=6.188298122734383E-4]:3.406593326148E-1,(71[&rate=6.188298122734383E-4]:1.465804137713E-1,73[&rate=6.188298122734383E-4]:2.150735644561E-1)[&rate=6.188298122734383E-4]:1.310652202134E-1)[&rate=6.188298122734383E-4]:6.729325606962E-2,(80[&rate=6.188298122734383E-4]:2.364944996866E-2,81[&rate=6.188298122734383E-4]:2.364944996866E-2)[&rate=6.188298122734383E-4]:3.404675222774E-1)[&rate=6.188298122734383E-4]:8.38607384548E-2,(((72[&rate=6.188298122734383E-4]:7.426857972854E-2,78[&rate=6.188298122734383E-4]:9.618638794785E-2)[&rate=6.188298122734383E-4]:1.96533497543E-1,82[&rate=6.188298122734383E-4]:3.009390635729E-1)[&rate=6.188298122734383E-4]:2.030117751016E-3,79[&rate=6.188298122734383E-4]:2.947500032419E-1)[&rate=6.188298122734383E-4]:1.614468855412E-1)[&rate=6.188298122734383E-4]:1.225706057211E-1)[&rate=6.188298122734383E-4]:8.229460271448E-1)[&rate=6.188298122734383E-4]:3.481785092897E-1,125[&rate=6.188298122734383E-4]:8.341423490762E-1)[&rate=6.188298122734383E-4]:4.038830131752E-1)[&rate=6.188298122734383E-4]:8.728808723388E-2)[&rate=6.188298122734383E-4]:9.526427247513E-2,(((36[&rate=6.188298122734383E-4]:2.647565429463E-1,(127[&rate=6.188298122734383E-4]:2.73964280531E0,((((64[&rate=6.188298122734383E-4]:2.378428911416E-1,62[&rate=6.188298122734383E-4]:2.789387815527E-1)[&rate=6.188298122734383E-4]:6.250470436495E-2,(60[&rate=6.188298122734383E-4]:1.027725821688E-1,65[&rate=6.188298122734383E-4]:1.027725821688E-1)[&rate=6.188298122734383E-4]:4.689008183107E-2)[&rate=6.188298122734383E-4]:3.281205261885E-1,(61[&rate=6.188298122734383E-4]:2.488199028367E-1,63[&rate=6.188298122734383E-4]:2.077240124257E-1)[&rate=6.188298122734383E-4]:4.207441092695E-1)[&rate=6.188298122734383E-4]:1.110522699331E0,((((((51[&rate=6.188298122734383E-4]:2.605542556839E-1,47[&rate=6.188298122734383E-4]:2.878766600554E-1)[&rate=6.188298122734383E-4]:3.189376086593E-2,44[&rate=6.188298122734383E-4]:3.143059400471E-1)[&rate=6.188298122734383E-4]:2.755386305988E-1,(50[&rate=6.188298122734383E-4]:3.271749205813E-1,49[&rate=6.188298122734383E-4]:3.271749205813E-1)[&rate=6.188298122734383E-4]:2.353472456931E-1)[&rate=6.188298122734383E-4]:6.943563810039E-3,((43[&rate=6.188298122734383E-4]:2.258708842708E-1,46[&rate=6.188298122734383E-4]:2.258708842708E-1)[&rate=6.188298122734383E-4]:1.697067492801E-1,(42[&rate=6.188298122734383E-4]:2.238469725871E-1,(41[&rate=6.188298122734383E-4]:8.461107963042E-2,48[&rate=6.188298122734383E-4]:1.283269266249E-1)[&rate=6.188298122734383E-4]:1.337714120824E-1)[&rate=6.188298122734383E-4]:1.225503330951E-1)[&rate=6.188298122734383E-4]:2.066749817793E-1)[&rate=6.188298122734383E-4]:2.766449306751E-2,45[&rate=6.188298122734383E-4]:6.217203870863E-1)[&rate=6.188298122734383E-4]:2.166762253497E-1,(((((129[&rate=6.188298122734383E-4]:2.63373394461E-1,(130[&rate=6.188298122734383E-4]:2.019179085203E-1,132[&rate=6.188298122734383E-4]:2.046576345476E-1)[&rate=6.188298122734383E-4]:6.145548594066E-2)[&rate=6.188298122734383E-4]:3.124317275963E-2,131[&rate=6.188298122734383E-4]:2.973562932479E-1)[&rate=6.188298122734383E-4]:2.154803467082E-1,69[&rate=6.188298122734383E-4]:6.580421194084E-1)[&rate=6.188298122734383E-4]:1.67778167761E-2,118[&rate=6.188298122734383E-4]:6.638610320748E-1)[&rate=6.188298122734383E-4]:8.057649511437E-1,128[&rate=6.188298122734383E-4]:1.329899955821E0)[&rate=6.188298122734383E-4]:2.818928689061E-1)[&rate=6.188298122734383E-4]:2.856785931226E-2)[&rate=6.188298122734383E-4]:6.092595688648E-2)[&rate=6.188298122734383E-4]:4.566168284213E-2)[&rate=6.188298122734383E-4]:1.680235476329E-2,(121[&rate=6.188298122734383E-4]:2.241938102086E0,35[&rate=6.188298122734383E-4]:1.159107048253E-1)[&rate=6.188298122734383E-4]:1.190728504185E-1)[&rate=6.188298122734383E-4]:2.21806154081E-1,(((39[&rate=6.188298122734383E-4]:4.451155148008E-1,146[&rate=6.188298122734383E-4]:5.653340940357E-1)[&rate=6.188298122734383E-4]:8.596559753701E-2,(((16[&rate=6.188298122734383E-4]:2.48760806552E0,(101[&rate=6.188298122734383E-4]:4.622662078701E-1,((((6[&rate=6.188298122734383E-4]:5.458112741252E-1,(10[&rate=6.188298122734383E-4]:3.453048760844E-1,15[&rate=6.188298122734383E-4]:3.836610404678E-1)[&rate=6.188298122734383E-4]:2.169447542052E-1)[&rate=6.188298122734383E-4]:1.321675543372E-1,18[&rate=6.188298122734383E-4]:7.409925270926E-1)[&rate=6.188298122734383E-4]:3.556309074123E-1,(3[&rate=6.188298122734383E-4]:4.291768602761E-1,((89[&rate=6.188298122734383E-4]:2.147934292836E-1,88[&rate=6.188298122734383E-4]:2.010947991466E-1)[&rate=6.188298122734383E-4]:3.485942525066E-2,(((86[&rate=6.188298122734383E-4]:8.705470108329E-2,93[&rate=6.188298122734383E-4]:1.007533312203E-1)[&rate=6.188298122734383E-4]:7.260310580968E-2,((85[&rate=6.188298122734383E-4]:4.116665568654E-2,84[&rate=6.188298122734383E-4]:4.116665568654E-2)[&rate=6.188298122734383E-4]:3.266960093259E-2,83[&rate=6.188298122734383E-4]:7.383625661914E-2)[&rate=6.188298122734383E-4]:8.582155027384E-2)[&rate=6.188298122734383E-4]:2.506451105149E-2,(87[&rate=6.188298122734383E-4]:1.617094100183E-1,((90[&rate=6.188298122734383E-4]:1.522678658673E-2,91[&rate=6.188298122734383E-4]:1.522678658673E-2)[&rate=6.188298122734383E-4]:4.273267790157E-2,92[&rate=6.188298122734383E-4]:5.795946448831E-2)[&rate=6.188298122734383E-4]:1.174485756671E-1)[&rate=6.188298122734383E-4]:2.301290792612E-2)[&rate=6.188298122734383E-4]:5.123190645275E-2)[&rate=6.188298122734383E-4]:7.32948663276E-1)[&rate=6.188298122734383E-4]:5.523780810781E-1)[&rate=6.188298122734383E-4]:2.957323988079E-1,((((((105[&rate=6.188298122734383E-4]:4.457066271636E-1,110[&rate=6.188298122734383E-4]:4.676244353827E-1)[&rate=6.188298122734383E-4]:1.282454690423E-1,((((117[&rate=6.188298122734383E-4]:4.112831665352E-1,(30[&rate=6.188298122734383E-4]:2.69935446789E-1,4[&rate=6.188298122734383E-4]:9.733270706295E-2)[&rate=6.188298122734383E-4]:2.536764868695E-1)[&rate=6.188298122734383E-4]:7.752348644377E-2,113[&rate=6.188298122734383E-4]:4.860669269514E-1)[&rate=6.188298122734383E-4]:6.200341553994E-2,112[&rate=6.188298122734383E-4]:5.480703424914E-1)[&rate=6.188298122734383E-4]:4.968081651797E-2,9[&rate=6.188298122734383E-4]:5.895319809273E-1)[&rate=6.188298122734383E-4]:3.598197470386E-3)[&rate=6.188298122734383E-4]:7.652879540954E-3,(17[&rate=6.188298122734383E-4]:4.730748346554E-1,14[&rate=6.188298122734383E-4]:4.347186702717E-1)[&rate=6.188298122734383E-4]:1.74283565749E-1)[&rate=6.188298122734383E-4]:2.367551691056E-1,((((19[&rate=6.188298122734383E-4]:2.939192838697E-1,13[&rate=6.188298122734383E-4]:2.55563119486E-1)[&rate=6.188298122734383E-4]:3.439357536938E-1,115[&rate=6.188298122734383E-4]:5.173070923579E-1)[&rate=6.188298122734383E-4]:4.551999982523E-2,((109[&rate=6.188298122734383E-4]:5.616804024139E-1,(108[&rate=6.188298122734383E-4]:5.177168906671E-1,(114[&rate=6.188298122734383E-4]:3.279031009235E-2,104[&rate=6.188298122734383E-4]:9.306428269513E-2)[&rate=6.188298122734383E-4]:4.273923339993E-1)[&rate=6.188298122734383E-4]:2.204570352772E-2)[&rate=6.188298122734383E-4]:7.003409410109E-3,107[&rate=6.188298122734383E-4]:5.495057296323E-1)[&rate=6.188298122734383E-4]:7.359533515363E-2)[&rate=6.188298122734383E-4]:1.589921138178E-1,((148[&rate=6.188298122734383E-4]:1.638964005836E-1,143[&rate=6.188298122734383E-4]:1.611566745563E-1)[&rate=6.188298122734383E-4]:3.418722038945E-1,(116[&rate=6.188298122734383E-4]:3.987002798409E-1,((111[&rate=6.188298122734383E-4]:1.709033042188E-1,106[&rate=6.188298122734383E-4]:1.544649480544E-1)[&rate=6.188298122734383E-4]:6.942132547678E-3,139[&rate=6.188298122734383E-4]:3.531879025199E-1)[&rate=6.188298122734383E-4]:2.975671718416E-1)[&rate=6.188298122734383E-4]:6.871216025353E-2)[&rate=6.188298122734383E-4]:2.544067659065E-1)[&rate=6.188298122734383E-4]:4.174641830344E-2)[&rate=6.188298122734383E-4]:2.177583322644E-1,(142[&rate=6.188298122734383E-4]:5.206145417305E-1,(145[&rate=6.188298122734383E-4]:1.467551250551E-1,(141[&rate=6.188298122734383E-4]:9.227091665252E-2,144[&rate=6.188298122734383E-4]:8.953119062516E-2)[&rate=6.188298122734383E-4]:5.174448237499E-2)[&rate=6.188298122734383E-4]:3.738594166754E-1)[&rate=6.188298122734383E-4]:7.155039353864E-1)[&rate=6.188298122734383E-4]:2.266997251899E-1,(((((25[&rate=6.188298122734383E-4]:3.023273645044E-1,20[&rate=6.188298122734383E-4]:2.831492823127E-1)[&rate=6.188298122734383E-4]:1.632413394333E-1,23[&rate=6.188298122734383E-4]:4.546097998281E-1)[&rate=6.188298122734383E-4]:1.804994391114E-1,(140[&rate=6.188298122734383E-4]:5.176323655114E-1,11[&rate=6.188298122734383E-4]:5.368104477031E-1)[&rate=6.188298122734383E-4]:1.33672843872E-2)[&rate=6.188298122734383E-4]:5.513822201879E-1,102[&rate=6.188298122734383E-4]:3.580652762076E-2)[&rate=6.188298122734383E-4]:9.808753467651E-2,(24[&rate=6.188298122734383E-4]:8.425427096841E-1,(1[&rate=6.188298122734383E-4]:2.293389288899E-2,(21[&rate=6.188298122734383E-4]:4.625724348692E-1,28[&rate=6.188298122734383E-4]:4.872299691157E-1)[&rate=6.188298122734383E-4]:3.220052936362E-1)[&rate=6.188298122734383E-4]:3.878689898691E-2)[&rate=6.188298122734383E-4]:4.529951882295E-1)[&rate=6.188298122734383E-4]:8.234879754367E-2)[&rate=6.188298122734383E-4]:6.378420634857E-2)[&rate=6.188298122734383E-4]:1.877185937355E-1)[&rate=6.188298122734383E-4]:9.130130905261E-1)[&rate=6.188298122734383E-4]:5.896465421704E-2,((((((7[&rate=6.188298122734383E-4]:1.622233621852E-1,8[&rate=6.188298122734383E-4]:1.622233621852E-1)[&rate=6.188298122734383E-4]:2.836488255657E-1,26[&rate=6.188298122734383E-4]:5.527215028195E-1)[&rate=6.188298122734383E-4]:2.74596479549E-1,(2[&rate=6.188298122734383E-4]:4.046619112179E-1,31[&rate=6.188298122734383E-4]:6.32059171492E-1)[&rate=6.188298122734383E-4]:2.390944273149E-1)[&rate=6.188298122734383E-4]:3.659796761899E-2,(22[&rate=6.188298122734383E-4]:2.967653327415E-1,27[&rate=6.188298122734383E-4]:3.132036889058E-1)[&rate=6.188298122734383E-4]:5.561917131363E-1)[&rate=6.188298122734383E-4]:1.699498344791E0,147[&rate=6.188298122734383E-4]:4.805038972936E-1)[&rate=6.188298122734383E-4]:1.086967367347E-2,40[&rate=6.188298122734383E-4]:4.339965217867E-1)[&rate=6.188298122734383E-4]:2.708327183275E-2)[&rate=6.188298122734383E-4]:4.644853706946E-2,((((96[&rate=6.188298122734383E-4]:4.168395856353E-1,99[&rate=6.188298122734383E-4]:4.523587113182E-1)[&rate=6.188298122734383E-4]:1.403399500111E-1,97[&rate=6.188298122734383E-4]:3.713871859196E-1)[&rate=6.188298122734383E-4]:1.369559525882E-2,98[&rate=6.188298122734383E-4]:5.845363330909E-1)[&rate=6.188298122734383E-4]:2.280981301767E-2,((94[&rate=6.188298122734383E-4]:2.061618547959E-1,100[&rate=6.188298122734383E-4]:2.061618547959E-1)[&rate=6.188298122734383E-4]:1.561094258054E-1,95[&rate=6.188298122734383E-4]:4.469707341534E-1)[&rate=6.188298122734383E-4]:1.713043737039E-1)[&rate=6.188298122734383E-4]:2.859748512665E-2)[&rate=6.188298122734383E-4]:2.355278164889E-2)[&rate=6.188298122734383E-4]:2.434796913016E-1,38[&rate=6.188298122734383E-4]:7.062547927103E-1)[&rate=6.188298122734383E-4]:3.529003631299E-1)[&rate=6.188298122734383E-4]:2.494007081965E-1)[&rate=6.188298122734383E-4]:1.781673147289E-1)[&rate=6.188298122734383E-4]:3.904518507814E-3,34[&rate=6.188298122734383E-4]:2.524855212792E-2)[&rate=6.188298122734383E-4]:6.750742238854E-2,32[&rate=6.188298122734383E-4]:7.083816629737E-2);
tree STATE_59850000 [&joint=-20963.03552698564,lnP=-20963.03552698564] = [&R] (((((125[&rate=5.04142779787775E-4]:1.02325834396E0,(((103[&rate=5.04142779787775E-4]:7.15168394305E-1,(29[&rate=5.04142779787775E-4]:7.454932721906E-1,(5[&rate=5.04142779787775E-4]:2.909884969358E-1,12[&rate=5.04142779787775E-4]:3.293446613193E-1)[&rate=5.04142779787775E-4]:3.092992958028E-1)[&rate=5.04142779787775E-4]:2.025518344432E-1)[&rate=5.04142779787775E-4]:1.728637800577E0,52[&rate=5.04142779787775E-4]:7.795124603206E-1)[&rate=5.04142779787775E-4]:1.401151399794E-1,((133[&rate=5.04142779787775E-4]:5.211515131743E-1,(137[&rate=5.04142779787775E-4]:4.505693475152E-1,134[&rate=5.04142779787775E-4]:3.79336470803E-1)[&rate=5.04142779787775E-4]:1.116780560702E-1)[&rate=5.04142779787775E-4]:9.591445565463E-1,(((75[&rate=5.04142779787775E-4]:5.379096298468E-1,((76[&rate=5.04142779787775E-4]:3.714122895984E-1,70[&rate=5.04142779787775E-4]:3.33056125215E-1)[&rate=5.04142779787775E-4]:2.292088828227E-2,74[&rate=5.04142779787775E-4]:3.943331778807E-1)[&rate=5.04142779787775E-4]:1.435764519662E-1)[&rate=5.04142779787775E-4]:2.448100542456E-1,(((77[&rate=5.04142779787775E-4]:3.42615112147E-1,((80[&rate=5.04142779787775E-4]:2.015423114372E-1,81[&rate=5.04142779787775E-4]:2.015423114372E-1)[&rate=5.04142779787775E-4]:8.181935439031E-2,73[&rate=5.04142779787775E-4]:3.326767343207E-1)[&rate=5.04142779787775E-4]:1.541782988103E-2)[&rate=5.04142779787775E-4]:2.118719386546E-2,71[&rate=5.04142779787775E-4]:3.007886073823E-1)[&rate=5.04142779787775E-4]:1.23775641891E-1,(82[&rate=5.04142779787775E-4]:3.761921715269E-1,((78[&rate=5.04142779787775E-4]:1.064047721845E-1,72[&rate=5.04142779787775E-4]:8.44869639652E-2)[&rate=5.04142779787775E-4]:2.437930775051E-1,79[&rate=5.04142779787775E-4]:3.501978496896E-1)[&rate=5.04142779787775E-4]:1.777514375521E-2)[&rate=5.04142779787775E-4]:8.398851610254E-2)[&rate=5.04142779787775E-4]:2.896622841342E-1)[&rate=5.04142779787775E-4]:6.493207791684E-1,53[&rate=5.04142779787775E-4]:6.855774046487E-1)[&rate=5.04142779787775E-4]:1.263916810376E-2)[&rate=5.04142779787775E-4]:2.132143062361E-1)[&rate=5.04142779787775E-4]:3.222099786326E-1)[&rate=5.04142779787775E-4]:2.946961118763E-1,((59[&rate=5.04142779787775E-4]:4.351994355492E-1,((((55[&rate=5.04142779787775E-4]:1.902559234129E-1,56[&rate=5.04142779787775E-4]:1.902559234129E-1)[&rate=5.04142779787775E-4]:8.310001508134E-2,57[&rate=5.04142779787775E-4]:2.84284900243E-1)[&rate=5.04142779787775E-4]:9.082582235876E-2,58[&rate=5.04142779787775E-4]:3.915041652248E-1)[&rate=5.04142779787775E-4]:7.310999375019E-3,(37[&rate=5.04142779787775E-4]:2.560731877868E-1,54[&rate=5.04142779787775E-4]:1.795704555464E-1)[&rate=5.04142779787775E-4]:1.618676598731E-1)[&rate=5.04142779787775E-4]:5.550995400952E-2)[&rate=5.04142779787775E-4]:4.465383157544E-1,68[&rate=5.04142779787775E-4]:8.325574234346E-1)[&rate=5.04142779787775E-4]:3.187303657349E-1)[&rate=5.04142779787775E-4]:1.910131913377E-1,((67[&rate=5.04142779787775E-4]:3.852989694358E-1,((123[&rate=5.04142779787775E-4]:2.728207356934E-1,122[&rate=5.04142779787775E-4]:2.728207356934E-1)[&rate=5.04142779787775E-4]:6.220849653577E-2,124[&rate=5.04142779787775E-4]:3.322969917921E-1)[&rate=5.04142779787775E-4]:5.515422875473E-1)[&rate=5.04142779787775E-4]:4.599275648064E-2,(66[&rate=5.04142779787775E-4]:3.585491229601E-1,((((135[&rate=5.04142779787775E-4]:5.085535410215E-1,(138[&rate=5.04142779787775E-4]:3.280932960312E-1,136[&rate=5.04142779787775E-4]:1.96586446716E-1)[&rate=5.04142779787775E-4]:3.804602449903E-1)[&rate=5.04142779787775E-4]:1.532328834516E-1,120[&rate=5.04142779787775E-4]:9.138412189936E-1)[&rate=5.04142779787775E-4]:6.254889111076E-1,119[&rate=5.04142779787775E-4]:1.63522054106E0)[&rate=5.04142779787775E-4]:3.522927297891E-1,126[&rate=5.04142779787775E-4]:1.201810748205E0)[&rate=5.04142779787775E-4]:4.039125644396E-1)[&rate=5.04142779787775E-4]:7.274260295636E-2)[&rate=5.04142779787775E-4]:3.632886168186E-1)[&rate=5.04142779787775E-4]:7.940161970979E-2,((((((128[&rate=5.04142779787775E-4]:1.392467206696E0,(69[&rate=5.04142779787775E-4]:7.259320324553E-1,(118[&rate=5.04142779787775E-4]:6.644310822746E-1,(131[&rate=5.04142779787775E-4]:2.527347196833E-1,(130[&rate=5.04142779787775E-4]:2.418561128817E-1,(132[&rate=5.04142779787775E-4]:1.77783490387E-1,129[&rate=5.04142779787775E-4]:1.750437643597E-1)[&rate=5.04142779787775E-4]:6.681234852204E-2)[&rate=5.04142779787775E-4]:8.138880774209E-3)[&rate=5.04142779787775E-4]:2.774497872487E-1)[&rate=5.04142779787775E-4]:5.054204607112E-2)[&rate=5.04142779787775E-4]:8.172201057474E-1)[&rate=5.04142779787775E-4]:1.683839538221E-2,((((64[&rate=5.04142779787775E-4]:3.222985472038E-1,65[&rate=5.04142779787775E-4]:1.716136156971E-1)[&rate=5.04142779787775E-4]:7.03118652335E-4,60[&rate=5.04142779787775E-4]:1.723167343494E-1)[&rate=5.04142779787775E-4]:2.597570005992E-2,62[&rate=5.04142779787775E-4]:3.900732563271E-1)[&rate=5.04142779787775E-4]:1.299573100204E-1,(61[&rate=5.04142779787775E-4]:9.451557274686E-2,63[&rate=5.04142779787775E-4]:5.341968233582E-2)[&rate=5.04142779787775E-4]:4.255149936006E-1)[&rate=5.04142779787775E-4]:1.029001063128E0)[&rate=5.04142779787775E-4]:4.267996192906E-1,(((51[&rate=5.04142779787775E-4]:4.709772793861E-1,(50[&rate=5.04142779787775E-4]:3.897377089031E-1,49[&rate=5.04142779787775E-4]:3.897377089031E-1)[&rate=5.04142779787775E-4]:7.57750896088E-2)[&rate=5.04142779787775E-4]:1.17642319497E-1,((46[&rate=5.04142779787775E-4]:5.321390580574E-1,43[&rate=5.04142779787775E-4]:5.321390580574E-1)[&rate=5.04142779787775E-4]:1.942896456638E-3,(41[&rate=5.04142779787775E-4]:2.198925568845E-1,(48[&rate=5.04142779787775E-4]:2.582332429661E-1,42[&rate=5.04142779787775E-4]:2.199818768459E-1)[&rate=5.04142779787775E-4]:5.375160912905E-3)[&rate=5.04142779787775E-4]:2.595445888865E-1)[&rate=5.04142779787775E-4]:8.186004874053E-2)[&rate=5.04142779787775E-4]:7.494579661907E-2,(45[&rate=5.04142779787775E-4]:6.003736242473E-1,(47[&rate=5.04142779787775E-4]:7.106724781039E-2,44[&rate=5.04142779787775E-4]:6.560276693614E-2)[&rate=5.04142779787775E-4]:5.375030977482E-1)[&rate=5.04142779787775E-4]:8.231745431503E-2)[&rate=5.04142779787775E-4]:3.80017930515E-1)[&rate=5.04142779787775E-4]:5.035284769227E-2,(((127[&rate=5.04142779787775E-4]:2.230814323778E0,121[&rate=5.04142779787775E-4]:1.789718433367E0)[&rate=5.04142779787775E-4]:4.254641416466E-1,35[&rate=5.04142779787775E-4]:8.915517775337E-2)[&rate=5.04142779787775E-4]:2.565210517869E-1,36[&rate=5.04142779787775E-4]:3.922515720061E-1)[&rate=5.04142779787775E-4]:1.201471623293E-2)[&rate=5.04142779787775E-4]:3.796700333489E-1,((((((((101[&rate=5.04142779787775E-4]:6.901746318633E-1,((3[&rate=5.04142779787775E-4]:7.475637453505E-1,((((89[&rate=5.04142779787775E-4]:1.649930654128E-2,88[&rate=5.04142779787775E-4]:2.800676404265E-3)[&rate=5.04142779787775E-4]:1.627905660406E-1,87[&rate=5.04142779787775E-4]:1.655912424448E-1)[&rate=5.04142779787775E-4]:1.041086980849E-1,(((((90[&rate=5.04142779787775E-4]:1.147654783957E-2,91[&rate=5.04142779787775E-4]:1.147654783957E-2)[&rate=5.04142779787775E-4]:1.992973772666E-2,92[&rate=5.04142779787775E-4]:3.140628556622E-2)[&rate=5.04142779787775E-4]:5.609644468437E-2,93[&rate=5.04142779787775E-4]:8.750273025059E-2)[&rate=5.04142779787775E-4]:3.337348526023E-2,(84[&rate=5.04142779787775E-4]:2.942231819599E-2,86[&rate=5.04142779787775E-4]:2.942231819599E-2)[&rate=5.04142779787775E-4]:7.775526717782E-2)[&rate=5.04142779787775E-4]:1.061755401206E-1,(85[&rate=5.04142779787775E-4]:8.571149846197E-2,83[&rate=5.04142779787775E-4]:8.571149846197E-2)[&rate=5.04142779787775E-4]:1.276416270325E-1)[&rate=5.04142779787775E-4]:5.634681503528E-2)[&rate=5.04142779787775E-4]:9.962886544454E-1,(6[&rate=5.04142779787775E-4]:6.130279001934E-1,((10[&rate=5.04142779787775E-4]:3.325755433032E-1,15[&rate=5.04142779787775E-4]:3.709317076866E-1)[&rate=5.04142779787775E-4]:1.123171569495E-1,18[&rate=5.04142779787775E-4]:4.914680427185E-1)[&rate=5.04142779787775E-4]:1.845735561051E-1)[&rate=5.04142779787775E-4]:1.65289461905E-1)[&rate=5.04142779787775E-4]:2.130117777254E-2)[&rate=5.04142779787775E-4]:6.800084973342E-1,((102[&rate=5.04142779787775E-4]:9.119153402525E-2,(((25[&rate=5.04142779787775E-4]:7.70372934124E-1,20[&rate=5.04142779787775E-4]:7.511948519323E-1)[&rate=5.04142779787775E-4]:7.684183108017E-2,23[&rate=5.04142779787775E-4]:8.362558610945E-1)[&rate=5.04142779787775E-4]:9.236169290007E-2,(140[&rate=5.04142779787775E-4]:6.380809875777E-1,11[&rate=5.04142779787775E-4]:6.572590697695E-1)[&rate=5.04142779787775E-4]:1.86426977376E-1)[&rate=5.04142779787775E-4]:3.132589115373E-1)[&rate=5.04142779787775E-4]:3.103995737627E-1,(((((21[&rate=5.04142779787775E-4]:8.701377928257E-1,1[&rate=5.04142779787775E-4]:1.084939572092E-1)[&rate=5.04142779787775E-4]:2.051303250815E-2,28[&rate=5.04142779787775E-4]:9.153083595802E-1)[&rate=5.04142779787775E-4]:1.867846705365E-2,24[&rate=5.04142779787775E-4]:9.285073745792E-1)[&rate=5.04142779787775E-4]:3.347816559598E-1,(142[&rate=5.04142779787775E-4]:2.275541339083E-1,(145[&rate=5.04142779787775E-4]:1.256124470482E-1,(141[&rate=5.04142779787775E-4]:1.196830454546E-1,144[&rate=5.04142779787775E-4]:1.169433194273E-1)[&rate=5.04142779787775E-4]:3.189675565965E-3)[&rate=5.04142779787775E-4]:1.019416868601E-1)[&rate=5.04142779787775E-4]:1.12066640348E0)[&rate=5.04142779787775E-4]:2.177937805359E-1,((((9[&rate=5.04142779787775E-4]:7.078762427498E-1,(30[&rate=5.04142779787775E-4]:1.892563997762E-1,4[&rate=5.04142779787775E-4]:1.665366005017E-2)[&rate=5.04142779787775E-4]:6.419075142065E-1)[&rate=5.04142779787775E-4]:5.377000896038E-2,(117[&rate=5.04142779787775E-4]:6.607689667037E-1,112[&rate=5.04142779787775E-4]:6.580292406761E-1)[&rate=5.04142779787775E-4]:1.118361891161E-1)[&rate=5.04142779787775E-4]:4.998110568834E-2,(((113[&rate=5.04142779787775E-4]:4.986804426656E-1,105[&rate=5.04142779787775E-4]:4.712831823918E-1)[&rate=5.04142779787775E-4]:2.13864297952E-1,110[&rate=5.04142779787775E-4]:7.070652885629E-1)[&rate=5.04142779787775E-4]:8.732285609549E-2,(17[&rate=5.04142779787775E-4]:3.523377849171E-1,14[&rate=5.04142779787775E-4]:3.139816205334E-1)[&rate=5.04142779787775E-4]:4.858859761797E-1)[&rate=5.04142779787775E-4]:1.997893876748E-2)[&rate=5.04142779787775E-4]:5.586118972457E-1,(((109[&rate=5.04142779787775E-4]:6.728317455429E-1,((114[&rate=5.04142779787775E-4]:1.088998756042E-1,104[&rate=5.04142779787775E-4]:1.69173848207E-1)[&rate=5.04142779787775E-4]:2.486870887957E-1,(107[&rate=5.04142779787775E-4]:3.563835429692E-1,108[&rate=5.04142779787775E-4]:3.536438169418E-1)[&rate=5.04142779787775E-4]:6.147739403352E-2)[&rate=5.04142779787775E-4]:2.357927263485E-1)[&rate=5.04142779787775E-4]:3.380434980012E-1,(115[&rate=5.04142779787775E-4]:7.702892201274E-1,(19[&rate=5.04142779787775E-4]:7.17270448558E-1,13[&rate=5.04142779787775E-4]:6.789142841743E-1)[&rate=5.04142779787775E-4]:1.73566716775E-1)[&rate=5.04142779787775E-4]:1.611339686222E-1)[&rate=5.04142779787775E-4]:1.632310364995E-1,((116[&rate=5.04142779787775E-4]:5.408958593517E-1,(106[&rate=5.04142779787775E-4]:8.033712766142E-2,(111[&rate=5.04142779787775E-4]:9.285080076843E-2,139[&rate=5.04142779787775E-4]:2.681932665218E-1)[&rate=5.04142779787775E-4]:3.924683057363E-3)[&rate=5.04142779787775E-4]:5.20832704293E-1)[&rate=5.04142779787775E-4]:2.0052264726E-1,(148[&rate=5.04142779787775E-4]:3.721868252767E-1,143[&rate=5.04142779787775E-4]:3.694470992494E-1)[&rate=5.04142779787775E-4]:4.075878457186E-1)[&rate=5.04142779787775E-4]:3.532357186375E-1)[&rate=5.04142779787775E-4]:2.016124266553E-1)[&rate=5.04142779787775E-4]:1.495314547186E-2)[&rate=5.04142779787775E-4]:8.215213232941E-2)[&rate=5.04142779787775E-4]:2.872086092407E-2)[&rate=5.04142779787775E-4]:2.653421152061E-1)[&rate=5.04142779787775E-4]:7.143459302193E-1,(2[&rate=5.04142779787775E-4]:6.434163293199E-1,((((7[&rate=5.04142779787775E-4]:7.233924205725E-2,8[&rate=5.04142779787775E-4]:7.233924205725E-2)[&rate=5.04142779787775E-4]:3.584416376212E-1,26[&rate=5.04142779787775E-4]:5.37630194747E-1)[&rate=5.04142779787775E-4]:1.18492165378E-1,31[&rate=5.04142779787775E-4]:6.999579765634E-1)[&rate=5.04142779787775E-4]:4.648290933915E-2,(22[&rate=5.04142779787775E-4]:1.746467223531E-1,27[&rate=5.04142779787775E-4]:1.910850785175E-1)[&rate=5.04142779787775E-4]:5.169996430014E-1)[&rate=5.04142779787775E-4]:1.243727036914E-1)[&rate=5.04142779787775E-4]:1.744665876598E0)[&rate=5.04142779787775E-4]:4.849991953839E-2,39[&rate=5.04142779787775E-4]:4.798563226272E-1)[&rate=5.04142779787775E-4]:3.121600913306E-2,(147[&rate=5.04142779787775E-4]:4.968281957726E-1,146[&rate=5.04142779787775E-4]:5.596697258271E-1)[&rate=5.04142779787775E-4]:7.162118516807E-2)[&rate=5.04142779787775E-4]:4.328576200078E-2,40[&rate=5.04142779787775E-4]:5.543580937611E-1)[&rate=5.04142779787775E-4]:3.207451083443E-1,((((95[&rate=5.04142779787775E-4]:4.019590981281E-1,(100[&rate=5.04142779787775E-4]:4.647680746171E-2,94[&rate=5.04142779787775E-4]:4.647680746171E-2)[&rate=5.04142779787775E-4]:2.707828371143E-1)[&rate=5.04142779787775E-4]:1.929859920381E-1,98[&rate=5.04142779787775E-4]:5.840161284174E-1)[&rate=5.04142779787775E-4]:9.117328129499E-2,(96[&rate=5.04142779787775E-4]:5.535570363804E-1,99[&rate=5.04142779787775E-4]:5.890761620633E-1)[&rate=5.04142779787775E-4]:1.079711711464E-1)[&rate=5.04142779787775E-4]:4.434375548563E-2,97[&rate=5.04142779787775E-4]:5.200796132856E-1)[&rate=5.04142779787775E-4]:2.839853374536E-1)[&rate=5.04142779787775E-4]:1.045869628975E-3,16[&rate=5.04142779787775E-4]:2.961641997852E0)[&rate=5.04142779787775E-4]:1.62793528035E-1,38[&rate=5.04142779787775E-4]:9.706365888403E-1)[&rate=5.04142779787775E-4]:3.690898367974E-1)[&rate=5.04142779787775E-4]:1.259050691333E-1,34[&rate=5.04142779787775E-4]:2.52349625395E-4)[&rate=5.04142779787775E-4]:1.07159141893E-2)[&rate=5.04142779787775E-4]:1.666895966977E-2,(32[&rate=5.04142779787775E-4]:4.314193232897E-4,33[&rate=5.04142779787775E-4]:5.910871378005E-3)[&rate=5.04142779787775E-4]:5.287995942087E-3);
tree STATE_59940000 [&joint=-20999.162765636855,lnP=-20999.162765636855] = [&R] ((((32[&rate=5.830623579841351E-4]:1.63106629726E-2,((((((70[&rate=5.830623579841351E-4]:4.62632105146E-1,(74[&rate=5.830623579841351E-4]:3.912142355156E-1,76[&rate=5.830623579841351E-4]:3.912142355156E-1)[&rate=5.830623579841351E-4]:1.097740340138E-1)[&rate=5.830623579841351E-4]:1.215825279751E-1,75[&rate=5.830623579841351E-4]:6.225707975045E-1)[&rate=5.830623579841351E-4]:1.043053539645E-1,(((((72[&rate=5.830623579841351E-4]:1.585189933479E-1,78[&rate=5.830623579841351E-4]:1.804368015672E-1)[&rate=5.830623579841351E-4]:1.560739442296E-1,(79[&rate=5.830623579841351E-4]:1.828728490106E-1,82[&rate=5.830623579841351E-4]:1.910920270927E-1)[&rate=5.830623579841351E-4]:1.536378967863E-1)[&rate=5.830623579841351E-4]:1.054760871574E-1,77[&rate=5.830623579841351E-4]:4.776032713104E-1)[&rate=5.830623579841351E-4]:7.271746426123E-2,(81[&rate=5.830623579841351E-4]:2.587847294695E-1,(71[&rate=5.830623579841351E-4]:2.058700161172E-1,80[&rate=5.830623579841351E-4]:2.250480983089E-1)[&rate=5.830623579841351E-4]:3.373663116063E-2)[&rate=5.830623579841351E-4]:2.477003896637E-1)[&rate=5.830623579841351E-4]:1.782601200702E-2,73[&rate=5.830623579841351E-4]:5.736261996334E-1)[&rate=5.830623579841351E-4]:1.532499518357E-1)[&rate=5.830623579841351E-4]:7.500612392873E-1,((52[&rate=5.830623579841351E-4]:5.547113910586E-1,(103[&rate=5.830623579841351E-4]:3.415310316317E-1,(29[&rate=5.830623579841351E-4]:4.741852784945E-1,(5[&rate=5.830623579841351E-4]:9.634604557006E-2,12[&rate=5.830623579841351E-4]:1.347022099535E-1)[&rate=5.830623579841351E-4]:2.326337534724E-1)[&rate=5.830623579841351E-4]:1.00222465466E-1)[&rate=5.830623579841351E-4]:1.877474093988E0)[&rate=5.830623579841351E-4]:1.129042208118E-1,(53[&rate=5.830623579841351E-4]:5.41727961043E-1,(133[&rate=5.830623579841351E-4]:4.292967445508E-1,(137[&rate=5.830623579841351E-4]:1.256554756756E-1,134[&rate=5.830623579841351E-4]:5.442259896341E-2)[&rate=5.830623579841351E-4]:3.447371592862E-1)[&rate=5.830623579841351E-4]:8.945107134604E-1)[&rate=5.830623579841351E-4]:1.17690929516E-1)[&rate=5.830623579841351E-4]:7.105544158525E-2)[&rate=5.830623579841351E-4]:2.463699076861E-1,125[&rate=5.830623579841351E-4]:7.664617261691E-1)[&rate=5.830623579841351E-4]:4.196346555981E-1,((59[&rate=5.830623579841351E-4]:4.529647489104E-1,((((54[&rate=5.830623579841351E-4]:4.990192199977E-3,37[&rate=5.830623579841351E-4]:8.149292444042E-2)[&rate=5.830623579841351E-4]:2.633110968688E-1,57[&rate=5.830623579841351E-4]:3.092848956261E-1)[&rate=5.830623579841351E-4]:3.556946789114E-2,(56[&rate=5.830623579841351E-4]:2.476571022876E-1,55[&rate=5.830623579841351E-4]:2.476571022876E-1)[&rate=5.830623579841351E-4]:8.626829948092E-2)[&rate=5.830623579841351E-4]:8.377857269448E-2,58[&rate=5.830623579841351E-4]:4.450263788347E-1)[&rate=5.830623579841351E-4]:2.706405313574E-2)[&rate=5.830623579841351E-4]:1.416892156918E-1,68[&rate=5.830623579841351E-4]:5.454736367332E-1)[&rate=5.830623579841351E-4]:4.739560783673E-1)[&rate=5.830623579841351E-4]:4.295330924935E-1)[&rate=5.830623579841351E-4]:1.247818814985E-2,34[&rate=5.830623579841351E-4]:5.070665934153E-2)[&rate=5.830623579841351E-4]:9.810741407056E-2,(33[&rate=5.830623579841351E-4]:7.350070663005E-2,((67[&rate=5.830623579841351E-4]:2.308150898975E-1,((123[&rate=5.830623579841351E-4]:2.980353212884E-1,124[&rate=5.830623579841351E-4]:2.953030808513E-1)[&rate=5.830623579841351E-4]:1.543560523504E-1,122[&rate=5.830623579841351E-4]:4.523913736388E-1)[&rate=5.830623579841351E-4]:2.796962665993E-1)[&rate=5.830623579841351E-4]:3.460898774164E-1,(((((135[&rate=5.830623579841351E-4]:4.626829304518E-1,(138[&rate=5.830623579841351E-4]:5.19441291769E-1,136[&rate=5.830623579841351E-4]:3.879344424538E-1)[&rate=5.830623579841351E-4]:1.432416386829E-1)[&rate=5.830623579841351E-4]:3.607480501859E-1,120[&rate=5.830623579841351E-4]:1.075485775158E0)[&rate=5.830623579841351E-4]:1.491532205005E-2,119[&rate=5.830623579841351E-4]:1.186291508167E0)[&rate=5.830623579841351E-4]:6.913756425867E-1,126[&rate=5.830623579841351E-4]:1.09196462811E0)[&rate=5.830623579841351E-4]:4.637736403571E-1,66[&rate=5.830623579841351E-4]:3.085640787823E-1)[&rate=5.830623579841351E-4]:2.683408885316E-1)[&rate=5.830623579841351E-4]:3.760477941106E-1)[&rate=5.830623579841351E-4]:5.887501061768E-2)[&rate=5.830623579841351E-4]:2.069540309023E-2,((((128[&rate=5.830623579841351E-4]:1.407798489022E0,(((65[&rate=5.830623579841351E-4]:1.816575240029E-1,((62[&rate=5.830623579841351E-4]:2.564871955666E-1,60[&rate=5.830623579841351E-4]:6.470637364889E-2)[&rate=5.830623579841351E-4]:3.917757914358E-2,64[&rate=5.830623579841351E-4]:2.545688842992E-1)[&rate=5.830623579841351E-4]:7.777357121044E-2)[&rate=5.830623579841351E-4]:3.481709060347E-1,(61[&rate=5.830623579841351E-4]:2.290473232861E-1,63[&rate=5.830623579841351E-4]:1.879514328751E-1)[&rate=5.830623579841351E-4]:4.925619286692E-1)[&rate=5.830623579841351E-4]:6.035021462724E-1,((69[&rate=5.830623579841351E-4]:7.499541364571E-1,118[&rate=5.830623579841351E-4]:7.389952323474E-1)[&rate=5.830623579841351E-4]:1.234066075194E-1,(132[&rate=5.830623579841351E-4]:2.735407685264E-1,((130[&rate=5.830623579841351E-4]:2.411765540776E-1,131[&rate=5.830623579841351E-4]:2.43916280105E-1)[&rate=5.830623579841351E-4]:1.743701453263E-2,129[&rate=5.830623579841351E-4]:2.586135686103E-1)[&rate=5.830623579841351E-4]:1.218747388881E-2)[&rate=5.830623579841351E-4]:4.546144959979E-1)[&rate=5.830623579841351E-4]:4.627095583609E-1)[&rate=5.830623579841351E-4]:2.224131181911E-1)[&rate=5.830623579841351E-4]:3.779279360693E-1,(45[&rate=5.830623579841351E-4]:8.789622871647E-1,(((51[&rate=5.830623579841351E-4]:6.086602463734E-1,(50[&rate=5.830623579841351E-4]:4.270672912894E-1,49[&rate=5.830623579841351E-4]:4.270672912894E-1)[&rate=5.830623579841351E-4]:1.761284742098E-1)[&rate=5.830623579841351E-4]:1.60371902178E-2,(44[&rate=5.830623579841351E-4]:3.762352747324E-1,47[&rate=5.830623579841351E-4]:3.816997556067E-1)[&rate=5.830623579841351E-4]:2.70320085356E-1)[&rate=5.830623579841351E-4]:3.051722141517E-3,((43[&rate=5.830623579841351E-4]:4.920470669242E-1,((41[&rate=5.830623579841351E-4]:2.860963203375E-1,42[&rate=5.830623579841351E-4]:2.915608012117E-1)[&rate=5.830623579841351E-4]:4.608086878433E-2,48[&rate=5.830623579841351E-4]:3.758930361163E-1)[&rate=5.830623579841351E-4]:1.052250690594E-1)[&rate=5.830623579841351E-4]:1.301689197004E-2,46[&rate=5.830623579841351E-4]:5.050639588942E-1)[&rate=5.830623579841351E-4]:1.5000760421E-1)[&rate=5.830623579841351E-4]:2.320874453719E-1)[&rate=5.830623579841351E-4]:1.333679256349E-1)[&rate=5.830623579841351E-4]:1.110994024989E-1,((127[&rate=5.830623579841351E-4]:2.669922022643E0,121[&rate=5.830623579841351E-4]:2.228826132232E0)[&rate=5.830623579841351E-4]:2.601222268894E-1,(35[&rate=5.830623579841351E-4]:1.374961239021E-1,36[&rate=5.830623579841351E-4]:1.840714663678E-1)[&rate=5.830623579841351E-4]:2.254248379588E-1)[&rate=5.830623579841351E-4]:5.137742441311E-3)[&rate=5.830623579841351E-4]:4.836701251953E-1,(((((40[&rate=5.830623579841351E-4]:5.134625461406E-1,(97[&rate=5.830623579841351E-4]:3.926371792343E-1,146[&rate=5.830623579841351E-4]:5.838940098354E-1)[&rate=5.830623579841351E-4]:4.978711554014E-2)[&rate=5.830623579841351E-4]:6.752155580816E-2,(((((7[&rate=5.830623579841351E-4]:4.42795949334E-2,8[&rate=5.830623579841351E-4]:4.42795949334E-2)[&rate=5.830623579841351E-4]:4.572697886318E-1,26[&rate=5.830623579841351E-4]:6.083986986337E-1)[&rate=5.830623579841351E-4]:1.577556110259E-1,((22[&rate=5.830623579841351E-4]:1.864206221918E-1,27[&rate=5.830623579841351E-4]:2.028589783562E-1)[&rate=5.830623579841351E-4]:5.472793893792E-1,31[&rate=5.830623579841351E-4]:7.884945321191E-1)[&rate=5.830623579841351E-4]:2.149539397887E-2)[&rate=5.830623579841351E-4]:1.091096438147E-1,2[&rate=5.830623579841351E-4]:6.917023096386E-1)[&rate=5.830623579841351E-4]:1.831958821663E0,(16[&rate=5.830623579841351E-4]:2.616232370349E0,((101[&rate=5.830623579841351E-4]:1.167419132333E0,((((87[&rate=5.830623579841351E-4]:3.769944126883E-1,(((91[&rate=5.830623579841351E-4]:8.485201635347E-2,90[&rate=5.830623579841351E-4]:8.485201635347E-2)[&rate=5.830623579841351E-4]:8.553547661878E-2,92[&rate=5.830623579841351E-4]:1.703874929723E-1)[&rate=5.830623579841351E-4]:6.65332073613E-2,((83[&rate=5.830623579841351E-4]:2.036774504951E-1,(86[&rate=5.830623579841351E-4]:1.777362512708E-1,84[&rate=5.830623579841351E-4]:1.777362512708E-1)[&rate=5.830623579841351E-4]:2.594119922431E-2)[&rate=5.830623579841351E-4]:4.548841214942E-4,(93[&rate=5.830623579841351E-4]:1.558736111778E-1,85[&rate=5.830623579841351E-4]:1.421749810408E-1)[&rate=5.830623579841351E-4]:6.195735357583E-2)[&rate=5.830623579841351E-4]:1.908973557996E-2)[&rate=5.830623579841351E-4]:1.537723424917E-1)[&rate=5.830623579841351E-4]:1.659616710151E-1,(89[&rate=5.830623579841351E-4]:3.338036196278E-1,88[&rate=5.830623579841351E-4]:3.201049894908E-1)[&rate=5.830623579841351E-4]:2.228510942126E-1)[&rate=5.830623579841351E-4]:6.429583373823E-1,(((6[&rate=5.830623579841351E-4]:3.844690230502E-1,18[&rate=5.830623579841351E-4]:4.474827216803E-1)[&rate=5.830623579841351E-4]:1.435430208605E-2,(10[&rate=5.830623579841351E-4]:2.835594392758E-1,15[&rate=5.830623579841351E-4]:3.219156036592E-1)[&rate=5.830623579841351E-4]:1.317022420248E-1)[&rate=5.830623579841351E-4]:1.453344019552E-1,3[&rate=5.830623579841351E-4]:4.92102932571E-1)[&rate=5.830623579841351E-4]:1.540854611176E-1)[&rate=5.830623579841351E-4]:9.492349461903E-1,((((((1[&rate=5.830623579841351E-4]:4.591240259513E-2,(21[&rate=5.830623579841351E-4]:7.246980705489E-1,28[&rate=5.830623579841351E-4]:7.493556047954E-1)[&rate=5.830623579841351E-4]:8.285816766271E-2)[&rate=5.830623579841351E-4]:1.720254586581E-1,24[&rate=5.830623579841351E-4]:9.987597790615E-1)[&rate=5.830623579841351E-4]:1.923608079624E-1,((11[&rate=5.830623579841351E-4]:5.161316004712E-1,140[&rate=5.830623579841351E-4]:4.969535182794E-1)[&rate=5.830623579841351E-4]:2.734815757346E-1,(23[&rate=5.830623579841351E-4]:6.647521234322E-1,(25[&rate=5.830623579841351E-4]:6.05051288017E-1,20[&rate=5.830623579841351E-4]:5.858732058252E-1)[&rate=5.830623579841351E-4]:7.065973952489E-2)[&rate=5.830623579841351E-4]:2.097925596228E-1)[&rate=5.830623579841351E-4]:3.056169998592E-1)[&rate=5.830623579841351E-4]:3.652317456067E-2,102[&rate=5.830623579841351E-4]:6.599992596815E-2)[&rate=5.830623579841351E-4]:1.836495213993E-1,((((113[&rate=5.830623579841351E-4]:4.407430381752E-1,110[&rate=5.830623579841351E-4]:4.352635861205E-1)[&rate=5.830623579841351E-4]:4.922378771874E-2,105[&rate=5.830623579841351E-4]:4.625695656201E-1)[&rate=5.830623579841351E-4]:1.667861598411E-1,(((30[&rate=5.830623579841351E-4]:2.373877233016E-1,4[&rate=5.830623579841351E-4]:6.478498357553E-2)[&rate=5.830623579841351E-4]:4.044910296891E-1,((9[&rate=5.830623579841351E-4]:4.373878512179E-1,117[&rate=5.830623579841351E-4]:4.483467553276E-1)[&rate=5.830623579841351E-4]:2.916244829293E-3,112[&rate=5.830623579841351E-4]:4.485232741293E-1)[&rate=5.830623579841351E-4]:7.828698571055E-2)[&rate=5.830623579841351E-4]:4.203980684248E-2,(17[&rate=5.830623579841351E-4]:2.182711889857E-1,14[&rate=5.830623579841351E-4]:1.79915024602E-1)[&rate=5.830623579841351E-4]:3.889350420803E-1)[&rate=5.830623579841351E-4]:8.790291905265E-2)[&rate=5.830623579841351E-4]:3.485564265909E-1,((((148[&rate=5.830623579841351E-4]:3.34429719732E-1,143[&rate=5.830623579841351E-4]:3.316899937046E-1)[&rate=5.830623579841351E-4]:3.514877455352E-1,((111[&rate=5.830623579841351E-4]:7.616495306006E-3,139[&rate=5.830623579841351E-4]:1.829589610594E-1)[&rate=5.830623579841351E-4]:7.354492221304E-2,106[&rate=5.830623579841351E-4]:6.472306135467E-2)[&rate=5.830623579841351E-4]:6.431122121315E-1)[&rate=5.830623579841351E-4]:1.496498916443E-1,116[&rate=5.830623579841351E-4]:7.972111925278E-1)[&rate=5.830623579841351E-4]:6.487959129325E-2,((115[&rate=5.830623579841351E-4]:5.298238128177E-1,(13[&rate=5.830623579841351E-4]:4.029416194132E-1,19[&rate=5.830623579841351E-4]:4.412977837969E-1)[&rate=5.830623579841351E-4]:2.090739742264E-1)[&rate=5.830623579841351E-4]:2.116147274622E-1,(109[&rate=5.830623579841351E-4]:5.599980163333E-1,((108[&rate=5.830623579841351E-4]:1.671628733649E-1,107[&rate=5.830623579841351E-4]:1.699025993923E-1)[&rate=5.830623579841351E-4]:2.587951594561E-1,(114[&rate=5.830623579841351E-4]:6.888079887454E-2,104[&rate=5.830623579841351E-4]:1.291547714773E-1)[&rate=5.830623579841351E-4]:2.99542987371E-1)[&rate=5.830623579841351E-4]:1.121221752933E-1)[&rate=5.830623579841351E-4]:2.608925787411E-1)[&rate=5.830623579841351E-4]:1.206522435411E-1)[&rate=5.830623579841351E-4]:6.102684768303E-2)[&rate=5.830623579841351E-4]:3.183126377811E-1)[&rate=5.830623579841351E-4]:3.570279644924E-2,(((145[&rate=5.830623579841351E-4]:1.047824806456E-1,141[&rate=5.830623579841351E-4]:1.02042754618E-1)[&rate=5.830623579841351E-4]:4.150201090692E-3,144[&rate=5.830623579841351E-4]:1.034532296814E-1)[&rate=5.830623579841351E-4]:8.073844848492E-2,142[&rate=5.830623579841351E-4]:1.896711302212E-1)[&rate=5.830623579841351E-4]:1.342256456061E0)[&rate=5.830623579841351E-4]:3.128108220895E-1)[&rate=5.830623579841351E-4]:5.747355184818E-1)[&rate=5.830623579841351E-4]:1.915080795892E-1,94[&rate=5.830623579841351E-4]:4.404078616714E-1)[&rate=5.830623579841351E-4]:1.449763913037E-1)[&rate=5.830623579841351E-4]:3.619588423956E-2)[&rate=5.830623579841351E-4]:1.404877347709E-2)[&rate=5.830623579841351E-4]:1.309089576169E-1,(((96[&rate=5.830623579841351E-4]:6.236897485046E-1,99[&rate=5.830623579841351E-4]:6.592088741875E-1)[&rate=5.830623579841351E-4]:8.280049952598E-3,98[&rate=5.830623579841351E-4]:6.456310006429E-1)[&rate=5.830623579841351E-4]:1.815172808205E-2,(95[&rate=5.830623579841351E-4]:4.871977353102E-1,100[&rate=5.830623579841351E-4]:4.024982817582E-1)[&rate=5.830623579841351E-4]:1.875139551634E-1)[&rate=5.830623579841351E-4]:1.76525631387E-1)[&rate=5.830623579841351E-4]:1.476337187503E-1,(39[&rate=5.830623579841351E-4]:4.986347416274E-1,147[&rate=5.830623579841351E-4]:5.560117908077E-1)[&rate=5.830623579841351E-4]:3.608920366886E-1)[&rate=5.830623579841351E-4]:1.56634817216E-1,38[&rate=5.830623579841351E-4]:9.478555846029E-1)[&rate=5.830623579841351E-4]:5.062386914101E-1)[&rate=5.830623579841351E-4]:1.807943456349E-1);
tree STATE_60030000 [&joint=-20968.222569987574,lnP=-20968.222569987574] = [&R] (32[&rate=5.548634187540922E-4]:1.020650080991E-1,((((((((((64[&rate=5.548634187540922E-4]:1.618665230003E-1,60[&rate=5.548634187540922E-4]:1.118159149363E-2)[&rate=5.548634187540922E-4]:7.634614381421E-2,62[&rate=5.548634187540922E-4]:2.793085572256E-1)[&rate=5.548634187540922E-4]:1.080216859549E-1,65[&rate=5.548634187540922E-4]:1.955494212627E-1)[&rate=5.548634187540922E-4]:2.832022202195E-1,(61[&rate=5.548634187540922E-4]:3.891599366512E-1,63[&rate=5.548634187540922E-4]:3.480640462402E-1)[&rate=5.548634187540922E-4]:2.813725267487E-1)[&rate=5.548634187540922E-4]:9.212378802551E-1,((((131[&rate=5.548634187540922E-4]:1.139739714607E-1,130[&rate=5.548634187540922E-4]:1.112342454334E-1)[&rate=5.548634187540922E-4]:4.261618567334E-2,(132[&rate=5.548634187540922E-4]:1.100027260166E-1,129[&rate=5.548634187540922E-4]:1.072629999892E-1)[&rate=5.548634187540922E-4]:4.658743111751E-2)[&rate=5.548634187540922E-4]:2.552982492188E-1,(118[&rate=5.548634187540922E-4]:5.290240274768E-1,69[&rate=5.548634187540922E-4]:5.399829315864E-1)[&rate=5.548634187540922E-4]:1.711095421866E-2)[&rate=5.548634187540922E-4]:9.507951837433E-1,128[&rate=5.548634187540922E-4]:1.357204138041E0)[&rate=5.548634187540922E-4]:9.484017821628E-2)[&rate=5.548634187540922E-4]:6.520644427346E-2,((((43[&rate=5.548634187540922E-4]:3.488438279999E-1,((42[&rate=5.548634187540922E-4]:7.752340580479E-2,48[&rate=5.548634187540922E-4]:1.15774771925E-1)[&rate=5.548634187540922E-4]:2.803255027333E-2,41[&rate=5.548634187540922E-4]:1.000914752039E-1)[&rate=5.548634187540922E-4]:1.94107544053E-1)[&rate=5.548634187540922E-4]:5.712891643904E-2,46[&rate=5.548634187540922E-4]:4.059727444389E-1)[&rate=5.548634187540922E-4]:1.430666783206E-1,((50[&rate=5.548634187540922E-4]:3.482720970806E-1,49[&rate=5.548634187540922E-4]:3.482720970806E-1)[&rate=5.548634187540922E-4]:1.672946502666E-1,51[&rate=5.548634187540922E-4]:5.210312282214E-1)[&rate=5.548634187540922E-4]:6.857901665382E-4)[&rate=5.548634187540922E-4]:8.09682909149E-2,((44[&rate=5.548634187540922E-4]:1.183571082421E-2,47[&rate=5.548634187540922E-4]:1.730019169846E-2)[&rate=5.548634187540922E-4]:3.91148630589E-1,45[&rate=5.548634187540922E-4]:4.002521009761E-1)[&rate=5.548634187540922E-4]:2.215588913869E-1)[&rate=5.548634187540922E-4]:1.220435558769E-1)[&rate=5.548634187540922E-4]:7.550959629921E-2,((36[&rate=5.548634187540922E-4]:6.44309994854E-2,35[&rate=5.548634187540922E-4]:1.785565701964E-2)[&rate=5.548634187540922E-4]:4.901644938093E-3,(121[&rate=5.548634187540922E-4]:1.813891939052E0,127[&rate=5.548634187540922E-4]:2.254987829463E0)[&rate=5.548634187540922E-4]:3.34892760166E-1)[&rate=5.548634187540922E-4]:4.1235931585E-2)[&rate=5.548634187540922E-4]:5.424085179264E-1,(((((97[&rate=5.548634187540922E-4]:3.938371939202E-1,(147[&rate=5.548634187540922E-4]:5.034126458809E-1,146[&rate=5.548634187540922E-4]:5.662541759355E-1)[&rate=5.548634187540922E-4]:1.883984858587E-2)[&rate=5.548634187540922E-4]:3.220444705028E-2,(((31[&rate=5.548634187540922E-4]:8.215561627733E-1,(22[&rate=5.548634187540922E-4]:5.300327349849E-1,27[&rate=5.548634187540922E-4]:5.464710911493E-1)[&rate=5.548634187540922E-4]:2.367289072404E-1)[&rate=5.548634187540922E-4]:3.884756238676E-3,((7[&rate=5.548634187540922E-4]:2.491526621204E-1,8[&rate=5.548634187540922E-4]:2.491526621204E-1)[&rate=5.548634187540922E-4]:2.522724845079E-1,26[&rate=5.548634187540922E-4]:6.082744616968E-1)[&rate=5.548634187540922E-4]:1.733308408767E-1)[&rate=5.548634187540922E-4]:4.793059514737E-1,2[&rate=5.548634187540922E-4]:1.077349610212E0)[&rate=5.548634187540922E-4]:1.376456084955E0)[&rate=5.548634187540922E-4]:1.440021191578E-2,((16[&rate=5.548634187540922E-4]:2.526688086668E0,40[&rate=5.548634187540922E-4]:4.41195160551E-1)[&rate=5.548634187540922E-4]:2.276107795417E-2,39[&rate=5.548634187540922E-4]:4.639562385051E-1)[&rate=5.548634187540922E-4]:4.752386574735E-2)[&rate=5.548634187540922E-4]:1.409463098587E-1,((((94[&rate=5.548634187540922E-4]:2.260478824735E-1,100[&rate=5.548634187540922E-4]:2.260478824735E-1)[&rate=5.548634187540922E-4]:1.00571920306E-1,95[&rate=5.548634187540922E-4]:4.113192563316E-1)[&rate=5.548634187540922E-4]:1.919075164332E-1,(101[&rate=5.548634187540922E-4]:1.254413820255E0,((((((((30[&rate=5.548634187540922E-4]:2.062130459776E-1,4[&rate=5.548634187540922E-4]:3.361030625156E-2)[&rate=5.548634187540922E-4]:4.106501431518E-1,117[&rate=5.548634187540922E-4]:5.045344220061E-1)[&rate=5.548634187540922E-4]:6.659490270645E-2,(17[&rate=5.548634187540922E-4]:4.762220891896E-1,14[&rate=5.548634187540922E-4]:4.378659248059E-1)[&rate=5.548634187540922E-4]:1.305236738791E-1)[&rate=5.548634187540922E-4]:2.003938275345E-1,((105[&rate=5.548634187540922E-4]:5.082157723706E-1,110[&rate=5.548634187540922E-4]:5.301335805897E-1)[&rate=5.548634187540922E-4]:1.201593892758E-1,(112[&rate=5.548634187540922E-4]:6.505562893973E-1,113[&rate=5.548634187540922E-4]:6.505562893973E-1)[&rate=5.548634187540922E-4]:5.216132522942E-3)[&rate=5.548634187540922E-4]:1.130110042993E-1)[&rate=5.548634187540922E-4]:1.588951871322E-2,9[&rate=5.548634187540922E-4]:7.764537668506E-1)[&rate=5.548634187540922E-4]:3.124365614571E-1,((116[&rate=5.548634187540922E-4]:7.840296626465E-1,((148[&rate=5.548634187540922E-4]:3.011756340098E-1,143[&rate=5.548634187540922E-4]:2.984359079825E-1)[&rate=5.548634187540922E-4]:3.952556078035E-1,((139[&rate=5.548634187540922E-4]:3.833666972979E-1,111[&rate=5.548634187540922E-4]:2.080242315445E-1)[&rate=5.548634187540922E-4]:7.314335821357E-2,106[&rate=5.548634187540922E-4]:2.647292335937E-1)[&rate=5.548634187540922E-4]:4.536198164387E-1)[&rate=5.548634187540922E-4]:1.259545852169E-1)[&rate=5.548634187540922E-4]:5.886726150677E-2,(((((114[&rate=5.548634187540922E-4]:9.087192859027E-2,104[&rate=5.548634187540922E-4]:1.51145901193E-1)[&rate=5.548634187540922E-4]:1.187787089388E-1,107[&rate=5.548634187540922E-4]:2.699246101318E-1)[&rate=5.548634187540922E-4]:2.235461728831E-1,108[&rate=5.548634187540922E-4]:4.907310569875E-1)[&rate=5.548634187540922E-4]:4.986611740164E-2,109[&rate=5.548634187540922E-4]:5.625149826083E-1)[&rate=5.548634187540922E-4]:2.578717032947E-1,((13[&rate=5.548634187540922E-4]:2.417177166611E-1,19[&rate=5.548634187540922E-4]:2.800738810448E-1)[&rate=5.548634187540922E-4]:2.40960532669E-1,115[&rate=5.548634187540922E-4]:4.004864685083E-1)[&rate=5.548634187540922E-4]:3.404481626002E-1)[&rate=5.548634187540922E-4]:1.019622930448E-1)[&rate=5.548634187540922E-4]:1.720208014147E-1)[&rate=5.548634187540922E-4]:3.046032979278E-1,(((144[&rate=5.548634187540922E-4]:4.204158801403E-1,(141[&rate=5.548634187540922E-4]:3.12879984328E-1,145[&rate=5.548634187540922E-4]:3.156197103556E-1)[&rate=5.548634187540922E-4]:1.102756218397E-1)[&rate=5.548634187540922E-4]:2.63534264563E-1,142[&rate=5.548634187540922E-4]:6.894295967583E-1)[&rate=5.548634187540922E-4]:8.559201831209E-1,(((1[&rate=5.548634187540922E-4]:3.431063763222E-2,(28[&rate=5.548634187540922E-4]:5.898282751117E-1,21[&rate=5.548634187540922E-4]:5.651707408652E-1)[&rate=5.548634187540922E-4]:2.307837323835E-1)[&rate=5.548634187540922E-4]:2.413534361647E-1,24[&rate=5.548634187540922E-4]:1.056485991605E0)[&rate=5.548634187540922E-4]:3.28519024158E-1,(((11[&rate=5.548634187540922E-4]:4.857214774312E-1,140[&rate=5.548634187540922E-4]:4.665433952395E-1)[&rate=5.548634187540922E-4]:1.17246835663E-1,(23[&rate=5.548634187540922E-4]:6.359926964418E-1,(20[&rate=5.548634187540922E-4]:3.320326193355E-1,25[&rate=5.548634187540922E-4]:3.512107015272E-1)[&rate=5.548634187540922E-4]:2.957408990243E-1)[&rate=5.548634187540922E-4]:5.190712350159E-2)[&rate=5.548634187540922E-4]:6.551619455935E-1,102[&rate=5.548634187540922E-4]:1.923768340302E-1)[&rate=5.548634187540922E-4]:3.098434611655E-2)[&rate=5.548634187540922E-4]:7.541325726666E-2)[&rate=5.548634187540922E-4]:2.896576416472E-2)[&rate=5.548634187540922E-4]:2.792962445076E-1,((((10[&rate=5.548634187540922E-4]:5.16693149864E-1,15[&rate=5.548634187540922E-4]:5.550493142475E-1)[&rate=5.548634187540922E-4]:6.07883329572E-2,6[&rate=5.548634187540922E-4]:5.610431266568E-1)[&rate=5.548634187540922E-4]:1.62479118069E-2,18[&rate=5.548634187540922E-4]:6.403047370939E-1)[&rate=5.548634187540922E-4]:1.851776106181E-1,(3[&rate=5.548634187540922E-4]:4.108993125283E-1,(((((93[&rate=5.548634187540922E-4]:9.212507196561E-2,(86[&rate=5.548634187540922E-4]:2.621416875E-2,84[&rate=5.548634187540922E-4]:2.621416875E-2)[&rate=5.548634187540922E-4]:5.221227307859E-2)[&rate=5.548634187540922E-4]:7.189678176366E-2,((91[&rate=5.548634187540922E-4]:2.085489551307E-2,90[&rate=5.548634187540922E-4]:2.085489551307E-2)[&rate=5.548634187540922E-4]:7.486129807272E-3,92[&rate=5.548634187540922E-4]:2.834102532034E-2)[&rate=5.548634187540922E-4]:1.356808284089E-1)[&rate=5.548634187540922E-4]:5.206681649009E-2,87[&rate=5.548634187540922E-4]:2.023900400823E-1)[&rate=5.548634187540922E-4]:8.360329866879E-2,(85[&rate=5.548634187540922E-4]:2.420066045008E-1,83[&rate=5.548634187540922E-4]:2.420066045008E-1)[&rate=5.548634187540922E-4]:4.398673425032E-2)[&rate=5.548634187540922E-4]:2.177201449271E-2,(89[&rate=5.548634187540922E-4]:2.204419681349E-1,88[&rate=5.548634187540922E-4]:2.067433379979E-1)[&rate=5.548634187540922E-4]:1.01022015246E-1)[&rate=5.548634187540922E-4]:6.428599866816E-1)[&rate=5.548634187540922E-4]:2.99514542033E-1)[&rate=5.548634187540922E-4]:8.93882865497E-1)[&rate=5.548634187540922E-4]:6.528568262242E-1)[&rate=5.548634187540922E-4]:1.826328492085E-1)[&rate=5.548634187540922E-4]:9.114601139925E-2,(98[&rate=5.548634187540922E-4]:6.731211301343E-1,(99[&rate=5.548634187540922E-4]:5.163700264005E-1,96[&rate=5.548634187540922E-4]:4.808509007177E-1)[&rate=5.548634187540922E-4]:1.786090272311E-1)[&rate=5.548634187540922E-4]:1.032269228093E-2)[&rate=5.548634187540922E-4]:9.739789224219E-2)[&rate=5.548634187540922E-4]:3.938561620782E-2,38[&rate=5.548634187540922E-4]:6.235060193899E-1)[&rate=5.548634187540922E-4]:5.852611785947E-1)[&rate=5.548634187540922E-4]:3.081280872768E-1,(((((75[&rate=5.548634187540922E-4]:3.086141741108E-1,((76[&rate=5.548634187540922E-4]:2.237418104892E-1,74[&rate=5.548634187540922E-4]:2.237418104892E-1)[&rate=5.548634187540922E-4]:3.059680577303E-2,70[&rate=5.548634187540922E-4]:2.159824518788E-1)[&rate=5.548634187540922E-4]:5.427555784852E-2)[&rate=5.548634187540922E-4]:4.255278825656E-1,((73[&rate=5.548634187540922E-4]:2.713005211239E-1,77[&rate=5.548634187540922E-4]:2.658210690692E-1)[&rate=5.548634187540922E-4]:9.382327568685E-2,(((78[&rate=5.548634187540922E-4]:7.339439102935E-2,72[&rate=5.548634187540922E-4]:5.147658281004E-2)[&rate=5.548634187540922E-4]:2.029143524452E-1,(79[&rate=5.548634187540922E-4]:2.542776978357E-1,82[&rate=5.548634187540922E-4]:2.624968759178E-1)[&rate=5.548634187540922E-4]:2.203104563883E-2)[&rate=5.548634187540922E-4]:4.745928298504E-2,((81[&rate=5.548634187540922E-4]:1.223800749036E-1,80[&rate=5.548634187540922E-4]:1.223800749036E-1)[&rate=5.548634187540922E-4]:7.58496076098E-2,71[&rate=5.548634187540922E-4]:1.790516003217E-1)[&rate=5.548634187540922E-4]:1.173191658639E-1)[&rate=5.548634187540922E-4]:2.598799403131E-4)[&rate=5.548634187540922E-4]:3.690182598656E-1)[&rate=5.548634187540922E-4]:9.007076590605E-1,((((103[&rate=5.548634187540922E-4]:4.685001084168E-1,(29[&rate=5.548634187540922E-4]:3.912367739508E-1,(5[&rate=5.548634187540922E-4]:1.971758231701E-1,12[&rate=5.548634187540922E-4]:2.355319875535E-1)[&rate=5.548634187540922E-4]:4.885547132875E-2)[&rate=5.548634187540922E-4]:3.101400467948E-1)[&rate=5.548634187540922E-4]:1.310873129653E0,((134[&rate=5.548634187540922E-4]:1.810786224392E-1,137[&rate=5.548634187540922E-4]:2.523114991514E-1)[&rate=5.548634187540922E-4]:1.080153553111E-1,133[&rate=5.548634187540922E-4]:3.192309640515E-1)[&rate=5.548634187540922E-4]:5.69731315114E-1)[&rate=5.548634187540922E-4]:3.816923506914E-1,52[&rate=5.548634187540922E-4]:4.967718542001E-1)[&rate=5.548634187540922E-4]:2.510201949174E-1,53[&rate=5.548634187540922E-4]:7.395953278061E-1)[&rate=5.548634187540922E-4]:1.487913293187E-1)[&rate=5.548634187540922E-4]:6.434839986277E-1,125[&rate=5.548634187540922E-4]:1.321488142091E0)[&rate=5.548634187540922E-4]:8.397575083148E-2,(((((58[&rate=5.548634187540922E-4]:2.378518841517E-1,37[&rate=5.548634187540922E-4]:2.569775672118E-1)[&rate=5.548634187540922E-4]:1.413159568889E-1,(59[&rate=5.548634187540922E-4]:1.356901375341E-1,54[&rate=5.548634187540922E-4]:9.743877141389E-2)[&rate=5.548634187540922E-4]:2.243520204464E-1)[&rate=5.548634187540922E-4]:1.142948653351E-2,(56[&rate=5.548634187540922E-4]:1.870842260984E-1,55[&rate=5.548634187540922E-4]:1.870842260984E-1)[&rate=5.548634187540922E-4]:1.761906971041E-1)[&rate=5.548634187540922E-4]:6.085775881558E-2,57[&rate=5.548634187540922E-4]:4.350616437668E-1)[&rate=5.548634187540922E-4]:3.618370443901E-1,68[&rate=5.548634187540922E-4]:7.449861198508E-1)[&rate=5.548634187540922E-4]:4.938111064052E-1)[&rate=5.548634187540922E-4]:2.234532502622E-1)[&rate=5.548634187540922E-4]:3.251817544852E-2,((34[&rate=5.548634187540922E-4]:4.199479751571E-2,(66[&rate=5.548634187540922E-4]:4.63909860658E-1,((67[&rate=5.548634187540922E-4]:2.133243719574E-1,((122[&rate=5.548634187540922E-4]:3.4598042756E-1,124[&rate=5.548634187540922E-4]:3.432481871229E-1)[&rate=5.548634187540922E-4]:2.760018682237E-2,123[&rate=5.548634187540922E-4]:3.735806143824E-1)[&rate=5.548634187540922E-4]:3.410163079157E-1)[&rate=5.548634187540922E-4]:1.363400603349E-1,((126[&rate=5.548634187540922E-4]:1.002759448804E0,120[&rate=5.548634187540922E-4]:1.692571560489E0)[&rate=5.548634187540922E-4]:1.541032672312E-1,(119[&rate=5.548634187540922E-4]:1.841837273467E0,(135[&rate=5.548634187540922E-4]:3.203356705137E-1,(138[&rate=5.548634187540922E-4]:1.848898269178E-1,136[&rate=5.548634187540922E-4]:5.338297760259E-2)[&rate=5.548634187540922E-4]:3.35445843596E-1)[&rate=5.548634187540922E-4]:1.173556397474E0)[&rate=5.548634187540922E-4]:1.007279652123E-1)[&rate=5.548634187540922E-4]:4.399759059417E-1)[&rate=5.548634187540922E-4]:1.142454283657E-1)[&rate=5.548634187540922E-4]:4.410986354878E-1)[&rate=5.548634187540922E-4]:4.122825897089E-2,33[&rate=5.548634187540922E-4]:6.678470032224E-2)[&rate=5.548634187540922E-4]:8.112590777651E-4)[&rate=5.548634187540922E-4]:3.99485007538E-2);
tree STATE_60120000 [&joint=-20988.26327459734,lnP=-20988.26327459734] = [&R] (33[&rate=5.192694788201158E-4]:6.982971764265E-2,((((66[&rate=5.192694788201158E-4]:4.267829584071E-1,((123[&rate=5.192694788201158E-4]:3.954454843709E-1,(124[&rate=5.192694788201158E-4]:2.912361937936E-1,122[&rate=5.192694788201158E-4]:2.939684342307E-1)[&rate=5.192694788201158E-4]:1.014770501402E-1)[&rate=5.192694788201158E-4]:4.800626191313E-1,67[&rate=5.192694788201158E-4]:3.742355531615E-1)[&rate=5.192694788201158E-4]:5.254740524557E-2)[&rate=5.192694788201158E-4]:2.485486699289E-2,(126[&rate=5.192694788201158E-4]:1.106897885161E0,((135[&rate=5.192694788201158E-4]:6.084587004653E-1,(138[&rate=5.192694788201158E-4]:2.621912059091E-1,136[&rate=5.192694788201158E-4]:1.306843565939E-1)[&rate=5.192694788201158E-4]:5.462674945563E-1)[&rate=5.192694788201158E-4]:8.29611814019E-2,(119[&rate=5.192694788201158E-4]:9.883881492157E-1,120[&rate=5.192694788201158E-4]:8.924977382568E-1)[&rate=5.192694788201158E-4]:5.097693813091E-2)[&rate=5.192694788201158E-4]:8.532353204585E-1)[&rate=5.192694788201158E-4]:5.919141299236E-1)[&rate=5.192694788201158E-4]:2.226627067735E-1,(((125[&rate=5.192694788201158E-4]:9.250206444493E-1,(((103[&rate=5.192694788201158E-4]:6.411383503807E-1,(29[&rate=5.192694788201158E-4]:5.54998760507E-1,(5[&rate=5.192694788201158E-4]:1.148300250871E-1,12[&rate=5.192694788201158E-4]:1.531861894706E-1)[&rate=5.192694788201158E-4]:2.949632559679E-1)[&rate=5.192694788201158E-4]:3.190163022025E-1)[&rate=5.192694788201158E-4]:1.690694864377E0,52[&rate=5.192694788201158E-4]:6.675394801964E-1)[&rate=5.192694788201158E-4]:2.224732715791E-1,((((((76[&rate=5.192694788201158E-4]:5.869060443577E-1,74[&rate=5.192694788201158E-4]:5.869060443577E-1)[&rate=5.192694788201158E-4]:2.960622750892E-3,70[&rate=5.192694788201158E-4]:5.515105027252E-1)[&rate=5.192694788201158E-4]:7.59186764854E-2,75[&rate=5.192694788201158E-4]:6.65785343594E-1)[&rate=5.192694788201158E-4]:8.93442391495E-2,(((((78[&rate=5.192694788201158E-4]:1.786925110995E-1,72[&rate=5.192694788201158E-4]:1.567747028802E-1)[&rate=5.192694788201158E-4]:1.938986736989E-1,82[&rate=5.192694788201158E-4]:3.808103628805E-1)[&rate=5.192694788201158E-4]:9.810585452603E-3,(79[&rate=5.192694788201158E-4]:7.804334442704E-2,71[&rate=5.192694788201158E-4]:5.064608415301E-2)[&rate=5.192694788201158E-4]:3.043584258239E-1)[&rate=5.192694788201158E-4]:1.991790513851E-1,(80[&rate=5.192694788201158E-4]:1.347758243756E-1,81[&rate=5.192694788201158E-4]:1.347758243756E-1)[&rate=5.192694788201158E-4]:4.385858191782E-1)[&rate=5.192694788201158E-4]:3.199442049975E-4,(77[&rate=5.192694788201158E-4]:5.966083145313E-1,73[&rate=5.192694788201158E-4]:6.02087766586E-1)[&rate=5.192694788201158E-4]:2.09088896659E-2)[&rate=5.192694788201158E-4]:1.321329264916E-1)[&rate=5.192694788201158E-4]:7.726399756961E-1,((133[&rate=5.192694788201158E-4]:7.369039762242E-1,134[&rate=5.192694788201158E-4]:7.067669899231E-1)[&rate=5.192694788201158E-4]:3.489000232184E-2,137[&rate=5.192694788201158E-4]:8.128898689571E-1)[&rate=5.192694788201158E-4]:7.915920182496E-1)[&rate=5.192694788201158E-4]:5.579078570351E-2,53[&rate=5.192694788201158E-4]:8.37097285531E-1)[&rate=5.192694788201158E-4]:4.471874493319E-2)[&rate=5.192694788201158E-4]:2.535871276463E-1)[&rate=5.192694788201158E-4]:2.30342483938E-1,((57[&rate=5.192694788201158E-4]:5.013102856049E-1,((((59[&rate=5.192694788201158E-4]:2.907997233497E-1,37[&rate=5.192694788201158E-4]:3.290510894699E-1)[&rate=5.192694788201158E-4]:1.368274139001E-2,54[&rate=5.192694788201158E-4]:2.662310986195E-1)[&rate=5.192694788201158E-4]:5.487185512514E-2,(56[&rate=5.192694788201158E-4]:2.761546854034E-1,55[&rate=5.192694788201158E-4]:2.761546854034E-1)[&rate=5.192694788201158E-4]:7.500291314984E-2)[&rate=5.192694788201158E-4]:8.747745805941E-2,58[&rate=5.192694788201158E-4]:4.659574609844E-1)[&rate=5.192694788201158E-4]:5.174626724353E-2)[&rate=5.192694788201158E-4]:3.224562492414E-1,68[&rate=5.192694788201158E-4]:7.718539665403E-1)[&rate=5.192694788201158E-4]:2.168424951803E-1)[&rate=5.192694788201158E-4]:1.707361041698E-1,((((35[&rate=5.192694788201158E-4]:7.67121834319E-3,36[&rate=5.192694788201158E-4]:5.424656080895E-2)[&rate=5.192694788201158E-4]:2.530493957728E-1,(121[&rate=5.192694788201158E-4]:2.328291056499E0,127[&rate=5.192694788201158E-4]:2.76938694691E0)[&rate=5.192694788201158E-4]:5.845695487722E-2)[&rate=5.192694788201158E-4]:1.683681073798E-2,((128[&rate=5.192694788201158E-4]:1.431641318831E0,(((131[&rate=5.192694788201158E-4]:3.476093316392E-1,(130[&rate=5.192694788201158E-4]:2.50517269437E-1,(129[&rate=5.192694788201158E-4]:2.075066545912E-1,132[&rate=5.192694788201158E-4]:2.102463806185E-1)[&rate=5.192694788201158E-4]:4.301061484581E-2)[&rate=5.192694788201158E-4]:9.43523361748E-2)[&rate=5.192694788201158E-4]:1.617564670841E-1,(118[&rate=5.192694788201158E-4]:5.58997247649E-1,69[&rate=5.192694788201158E-4]:5.699561517587E-1)[&rate=5.192694788201158E-4]:8.46151264168E-2)[&rate=5.192694788201158E-4]:9.156514874009E-1,(((60[&rate=5.192694788201158E-4]:7.527291150847E-2,(62[&rate=5.192694788201158E-4]:2.371880375795E-1,64[&rate=5.192694788201158E-4]:1.960921471684E-1)[&rate=5.192694788201158E-4]:2.986569584673E-2)[&rate=5.192694788201158E-4]:2.75123418595E-1,65[&rate=5.192694788201158E-4]:3.503963301034E-1)[&rate=5.192694788201158E-4]:1.102812987723E-1,(61[&rate=5.192694788201158E-4]:8.451285356853E-2,63[&rate=5.192694788201158E-4]:4.341696315749E-2)[&rate=5.192694788201158E-4]:5.67945597225E-1)[&rate=5.192694788201158E-4]:9.068054106733E-1)[&rate=5.192694788201158E-4]:1.210348476163E-2)[&rate=5.192694788201158E-4]:2.945129568045E-1,(45[&rate=5.192694788201158E-4]:7.058378913685E-1,(((47[&rate=5.192694788201158E-4]:1.330954676282E-1,44[&rate=5.192694788201158E-4]:1.276309867539E-1)[&rate=5.192694788201158E-4]:4.804783963351E-1,51[&rate=5.192694788201158E-4]:5.862514595918E-1)[&rate=5.192694788201158E-4]:6.597799250044E-2,((50[&rate=5.192694788201158E-4]:4.257365058155E-1,49[&rate=5.192694788201158E-4]:4.257365058155E-1)[&rate=5.192694788201158E-4]:1.752534853237E-1,((42[&rate=5.192694788201158E-4]:4.450248291043E-1,(48[&rate=5.192694788201158E-4]:4.473355655137E-1,41[&rate=5.192694788201158E-4]:4.036197185192E-1)[&rate=5.192694788201158E-4]:3.594062971086E-2)[&rate=5.192694788201158E-4]:8.646257289621E-2,(46[&rate=5.192694788201158E-4]:5.033633583729E-1,43[&rate=5.192694788201158E-4]:5.033633583729E-1)[&rate=5.192694788201158E-4]:7.730437149634E-2)[&rate=5.192694788201158E-4]:5.310914651572E-2)[&rate=5.192694788201158E-4]:4.577498007876E-2)[&rate=5.192694788201158E-4]:3.448275621614E-2)[&rate=5.192694788201158E-4]:2.469201719758E-1)[&rate=5.192694788201158E-4]:8.017027250612E-2)[&rate=5.192694788201158E-4]:2.562521308005E-1,(((((39[&rate=5.192694788201158E-4]:5.353568947988E-1,16[&rate=5.192694788201158E-4]:2.620849820916E0)[&rate=5.192694788201158E-4]:7.165425772803E-3,((101[&rate=5.192694788201158E-4]:1.236274695228E0,((3[&rate=5.192694788201158E-4]:8.594453071402E-1,((6[&rate=5.192694788201158E-4]:5.255156894981E-1,18[&rate=5.192694788201158E-4]:5.885293881282E-1)[&rate=5.192694788201158E-4]:1.491027451114E-1,(10[&rate=5.192694788201158E-4]:5.8985649429E-1,15[&rate=5.192694788201158E-4]:6.282126586735E-1)[&rate=5.192694788201158E-4]:1.012002964838E-1)[&rate=5.192694788201158E-4]:2.368816670512E-1)[&rate=5.192694788201158E-4]:9.730594724105E-1,((((89[&rate=5.192694788201158E-4]:9.006136953013E-2,88[&rate=5.192694788201158E-4]:7.636273939312E-2)[&rate=5.192694788201158E-4]:1.526202223775E-1,87[&rate=5.192694788201158E-4]:2.289829617706E-1)[&rate=5.192694788201158E-4]:9.895448604056E-2,(((91[&rate=5.192694788201158E-4]:1.267830314019E-1,90[&rate=5.192694788201158E-4]:1.267830314019E-1)[&rate=5.192694788201158E-4]:3.074887704931E-2,92[&rate=5.192694788201158E-4]:1.575319084512E-1)[&rate=5.192694788201158E-4]:1.24242639594E-1,((85[&rate=5.192694788201158E-4]:1.503135307676E-1,((86[&rate=5.192694788201158E-4]:1.001753946549E-1,83[&rate=5.192694788201158E-4]:1.001753946549E-1)[&rate=5.192694788201158E-4]:2.062022641717E-2,93[&rate=5.192694788201158E-4]:1.34494251209E-1)[&rate=5.192694788201158E-4]:2.951790969553E-2)[&rate=5.192694788201158E-4]:3.428011389945E-2,84[&rate=5.192694788201158E-4]:1.84593644667E-1)[&rate=5.192694788201158E-4]:8.348227324124E-2)[&rate=5.192694788201158E-4]:5.986152990293E-2)[&rate=5.192694788201158E-4]:1.832512227439E0,((((144[&rate=5.192694788201158E-4]:3.271524804506E-1,(141[&rate=5.192694788201158E-4]:2.330129973874E-2,145[&rate=5.192694788201158E-4]:2.604102576633E-2)[&rate=5.192694788201158E-4]:3.065909067392E-1)[&rate=5.192694788201158E-4]:3.406046413187E-1,142[&rate=5.192694788201158E-4]:6.732365738243E-1)[&rate=5.192694788201158E-4]:9.909119874912E-1,(((((106[&rate=5.192694788201158E-4]:1.643560567883E-1,(111[&rate=5.192694788201158E-4]:4.727653254774E-2,139[&rate=5.192694788201158E-4]:2.226189983011E-1)[&rate=5.192694788201158E-4]:1.33517880405E-1)[&rate=5.192694788201158E-4]:2.120827941859E-1,116[&rate=5.192694788201158E-4]:3.161648783714E-1)[&rate=5.192694788201158E-4]:7.204517222797E-1,(148[&rate=5.192694788201158E-4]:1.404607902217E-1,143[&rate=5.192694788201158E-4]:1.377210641944E-1)[&rate=5.192694788201158E-4]:9.345119748131E-1)[&rate=5.192694788201158E-4]:7.193481971976E-2,((13[&rate=5.192694788201158E-4]:5.662508121735E-1,19[&rate=5.192694788201158E-4]:6.046069765571E-1)[&rate=5.192694788201158E-4]:4.96534960918E-1,(115[&rate=5.192694788201158E-4]:9.32672236843E-1,((((114[&rate=5.192694788201158E-4]:5.859930203359E-2,104[&rate=5.192694788201158E-4]:1.188732746364E-1)[&rate=5.192694788201158E-4]:1.43309605771E-1,108[&rate=5.192694788201158E-4]:2.5944315438E-1)[&rate=5.192694788201158E-4]:3.236113449954E-1,107[&rate=5.192694788201158E-4]:5.857942254027E-1)[&rate=5.192694788201158E-4]:6.041088769541E-3,109[&rate=5.192694788201158E-4]:6.11013396364E-1)[&rate=5.192694788201158E-4]:4.011108952735E-1)[&rate=5.192694788201158E-4]:4.792175542654E-2)[&rate=5.192694788201158E-4]:1.279574281013E-1)[&rate=5.192694788201158E-4]:1.689893834962E-1,((105[&rate=5.192694788201158E-4]:6.42000734032E-1,110[&rate=5.192694788201158E-4]:6.639185422511E-1)[&rate=5.192694788201158E-4]:3.555325254459E-1,((9[&rate=5.192694788201158E-4]:8.864255766456E-1,((17[&rate=5.192694788201158E-4]:3.552247203699E-1,14[&rate=5.192694788201158E-4]:3.168685559862E-1)[&rate=5.192694788201158E-4]:4.635790303835E-1,((112[&rate=5.192694788201158E-4]:4.491602312768E-1,117[&rate=5.192694788201158E-4]:4.518999573044E-1)[&rate=5.192694788201158E-4]:3.078378780325E-1,113[&rate=5.192694788201158E-4]:7.569981093093E-1)[&rate=5.192694788201158E-4]:2.344947706046E-2)[&rate=5.192694788201158E-4]:1.141971683579E-1)[&rate=5.192694788201158E-4]:1.210403413198E-1,(30[&rate=5.192694788201158E-4]:4.566896514418E-1,4[&rate=5.192694788201158E-4]:2.840869117158E-1)[&rate=5.192694788201158E-4]:6.740639377565E-1)[&rate=5.192694788201158E-4]:9.245423704278E-3)[&rate=5.192694788201158E-4]:3.348020649373E-1)[&rate=5.192694788201158E-4]:1.318132369003E-1)[&rate=5.192694788201158E-4]:3.162587307037E-2,(((1[&rate=5.192694788201158E-4]:2.613084882092E-1,(21[&rate=5.192694788201158E-4]:3.355204776038E-1,28[&rate=5.192694788201158E-4]:3.601780118503E-1)[&rate=5.192694788201158E-4]:6.874318462219E-1)[&rate=5.192694788201158E-4]:2.526300672297E-1,24[&rate=5.192694788201158E-4]:1.294760473247E0)[&rate=5.192694788201158E-4]:2.046328667399E-1,(102[&rate=5.192694788201158E-4]:1.138286891993E-1,((140[&rate=5.192694788201158E-4]:5.536636213393E-1,11[&rate=5.192694788201158E-4]:5.728417035311E-1)[&rate=5.192694788201158E-4]:8.846463112306E-2,((20[&rate=5.192694788201158E-4]:2.704605669217E-1,25[&rate=5.192694788201158E-4]:2.896386491134E-1)[&rate=5.192694788201158E-4]:2.958016958784E-1,23[&rate=5.192694788201158E-4]:5.744814408821E-1)[&rate=5.192694788201158E-4]:1.717564006212E-1)[&rate=5.192694788201158E-4]:5.182757792026E-1)[&rate=5.192694788201158E-4]:2.239208151714E-1)[&rate=5.192694788201158E-4]:1.114495875494E-1)[&rate=5.192694788201158E-4]:1.742642819605E-1)[&rate=5.192694788201158E-4]:2.117811316975E-1)[&rate=5.192694788201158E-4]:4.065096417053E-1)[&rate=5.192694788201158E-4]:1.849264196618E-1,147[&rate=5.192694788201158E-4]:5.054140050767E-1)[&rate=5.192694788201158E-4]:9.448536467525E-2)[&rate=5.192694788201158E-4]:2.31517473763E-2,((146[&rate=5.192694788201158E-4]:6.403752115792E-1,((2[&rate=5.192694788201158E-4]:8.212541755785E-1,((22[&rate=5.192694788201158E-4]:6.240399558544E-1,27[&rate=5.192694788201158E-4]:6.404783120187E-1)[&rate=5.192694788201158E-4]:2.678781044263E-1,((26[&rate=5.192694788201158E-4]:6.322509261814E-1,(7[&rate=5.192694788201158E-4]:3.436136591429E-1,8[&rate=5.192694788201158E-4]:3.436136591429E-1)[&rate=5.192694788201158E-4]:1.8178795197E-1)[&rate=5.192694788201158E-4]:1.554139339848E-1,31[&rate=5.192694788201158E-4]:8.315004766047E-1)[&rate=5.192694788201158E-4]:1.15212104224E-1)[&rate=5.192694788201158E-4]:1.019388550239E-1)[&rate=5.192694788201158E-4]:1.508080183561E0,97[&rate=5.192694788201158E-4]:3.015703049436E-1)[&rate=5.192694788201158E-4]:1.475480760345E-1)[&rate=5.192694788201158E-4]:1.825651712606E-2,40[&rate=5.192694788201158E-4]:5.384131494704E-1)[&rate=5.192694788201158E-4]:2.726091847755E-2)[&rate=5.192694788201158E-4]:5.960703036058E-3,((99[&rate=5.192694788201158E-4]:5.249791346905E-1,96[&rate=5.192694788201158E-4]:4.894600090076E-1)[&rate=5.192694788201158E-4]:1.492392917391E-1,((95[&rate=5.192694788201158E-4]:5.044675318676E-1,(100[&rate=5.192694788201158E-4]:3.915701536161E-1,94[&rate=5.192694788201158E-4]:3.915701536161E-1)[&rate=5.192694788201158E-4]:2.819792469941E-2)[&rate=5.192694788201158E-4]:1.533776424645E-1,98[&rate=5.192694788201158E-4]:6.469162125834E-1)[&rate=5.192694788201158E-4]:5.444290348979E-3)[&rate=5.192694788201158E-4]:4.768956859795E-2)[&rate=5.192694788201158E-4]:2.835586448196E-1,38[&rate=5.192694788201158E-4]:7.868874048745E-1)[&rate=5.192694788201158E-4]:3.492875972955E-1)[&rate=5.192694788201158E-4]:7.790237246353E-2)[&rate=5.192694788201158E-4]:6.25886040554E-2)[&rate=5.192694788201158E-4]:2.302036759526E-1,(32[&rate=5.192694788201158E-4]:1.036216505793E-2,34[&rate=5.192694788201158E-4]:3.227997327702E-2)[&rate=5.192694788201158E-4]:9.210536218941E-3)[&rate=5.192694788201158E-4]:4.477756431106E-2);
tree STATE_60210000 [&joint=-20976.058841096303,lnP=-20976.058841096303] = [&R] ((33[&rate=6.004202809759382E-4]:8.622219644483E-2,(34[&rate=6.004202809759382E-4]:4.986661572873E-2,((125[&rate=6.004202809759382E-4]:9.693640122653E-1,(53[&rate=6.004202809759382E-4]:7.173008158381E-1,(((103[&rate=6.004202809759382E-4]:5.417773884448E-1,(29[&rate=6.004202809759382E-4]:4.993837104226E-1,(5[&rate=6.004202809759382E-4]:2.806486581616E-1,12[&rate=6.004202809759382E-4]:3.190048225451E-1)[&rate=6.004202809759382E-4]:7.352957280904E-2)[&rate=6.004202809759382E-4]:2.75270390351E-1)[&rate=6.004202809759382E-4]:1.557348083457E0,52[&rate=6.004202809759382E-4]:4.348317373412E-1)[&rate=6.004202809759382E-4]:1.694322032527E-1,((133[&rate=6.004202809759382E-4]:4.632354020528E-1,(134[&rate=6.004202809759382E-4]:3.604240836657E-1,137[&rate=6.004202809759382E-4]:4.316569603779E-1)[&rate=6.004202809759382E-4]:7.26743320859E-2)[&rate=6.004202809759382E-4]:8.845839008105E-1,((((74[&rate=6.004202809759382E-4]:3.366746074145E-1,76[&rate=6.004202809759382E-4]:3.366746074145E-1)[&rate=6.004202809759382E-4]:5.981312296792E-2,70[&rate=6.004202809759382E-4]:3.58131565999E-1)[&rate=6.004202809759382E-4]:2.113642952832E-2,75[&rate=6.004202809759382E-4]:4.176241599108E-1)[&rate=6.004202809759382E-4]:3.885074912995E-1,(((73[&rate=6.004202809759382E-4]:2.308242907984E-1,71[&rate=6.004202809759382E-4]:1.623311401135E-1)[&rate=6.004202809759382E-4]:1.280107925799E-1,((79[&rate=6.004202809759382E-4]:8.876966340265E-2,82[&rate=6.004202809759382E-4]:9.698884148472E-2)[&rate=6.004202809759382E-4]:1.560000379489E-1,(78[&rate=6.004202809759382E-4]:3.216984810621E-2,72[&rate=6.004202809759382E-4]:1.025203988689E-2)[&rate=6.004202809759382E-4]:2.125998532453E-1)[&rate=6.004202809759382E-4]:7.296949161589E-2)[&rate=6.004202809759382E-4]:2.076554032634E-1,((80[&rate=6.004202809759382E-4]:5.027836670161E-2,81[&rate=6.004202809759382E-4]:5.027836670161E-2)[&rate=6.004202809759382E-4]:2.986419761966E-1,77[&rate=6.004202809759382E-4]:3.927559593366E-1)[&rate=6.004202809759382E-4]:1.682550752503E-1)[&rate=6.004202809759382E-4]:2.396411645687E-1)[&rate=6.004202809759382E-4]:5.060712132968E-1)[&rate=6.004202809759382E-4]:3.032741338748E-2)[&rate=6.004202809759382E-4]:1.212335965555E-1)[&rate=6.004202809759382E-4]:4.624457100885E-1)[&rate=6.004202809759382E-4]:2.403221780788E-1,((((((58[&rate=6.004202809759382E-4]:1.938599018047E-1,54[&rate=6.004202809759382E-4]:1.364828526244E-1)[&rate=6.004202809759382E-4]:8.306637084346E-2,59[&rate=6.004202809759382E-4]:2.578005895881E-1)[&rate=6.004202809759382E-4]:1.457446465198E-2,37[&rate=6.004202809759382E-4]:3.106264203603E-1)[&rate=6.004202809759382E-4]:7.995915816149E-2,(56[&rate=6.004202809759382E-4]:2.53720823232E-1,55[&rate=6.004202809759382E-4]:2.53720823232E-1)[&rate=6.004202809759382E-4]:9.041666785795E-2)[&rate=6.004202809759382E-4]:3.359324348765E-2,57[&rate=6.004202809759382E-4]:3.886596963263E-1)[&rate=6.004202809759382E-4]:4.80188675743E-1,68[&rate=6.004202809759382E-4]:8.169358037633E-1)[&rate=6.004202809759382E-4]:2.260837199141E-1)[&rate=6.004202809759382E-4]:4.175814284537E-1)[&rate=6.004202809759382E-4]:5.279393688047E-2)[&rate=6.004202809759382E-4]:1.453013932991E-2,((66[&rate=6.004202809759382E-4]:2.907225438913E-1,(((122[&rate=6.004202809759382E-4]:3.016568201564E-1,(123[&rate=6.004202809759382E-4]:1.696425911078E-1,124[&rate=6.004202809759382E-4]:1.669103506707E-1)[&rate=6.004202809759382E-4]:1.320142290485E-1)[&rate=6.004202809759382E-4]:3.909874599408E-1,67[&rate=6.004202809759382E-4]:1.913717297565E-1)[&rate=6.004202809759382E-4]:6.31411825971E-2,(((135[&rate=6.004202809759382E-4]:4.255836188336E-1,(138[&rate=6.004202809759382E-4]:2.275754129234E-1,136[&rate=6.004202809759382E-4]:9.606856360824E-2)[&rate=6.004202809759382E-4]:3.980082059102E-1)[&rate=6.004202809759382E-4]:6.991907044791E-1,(120[&rate=6.004202809759382E-4]:9.242533914047E-1,119[&rate=6.004202809759382E-4]:1.020143802364E0)[&rate=6.004202809759382E-4]:4.525757264285E-1)[&rate=6.004202809759382E-4]:3.354117646709E-1,126[&rate=6.004202809759382E-4]:1.022428770819E0)[&rate=6.004202809759382E-4]:4.792583312194E-1)[&rate=6.004202809759382E-4]:3.620963153778E-2)[&rate=6.004202809759382E-4]:6.667791345066E-1,(32[&rate=6.004202809759382E-4]:6.474098642589E-3,((36[&rate=6.004202809759382E-4]:3.150041904908E-1,((35[&rate=6.004202809759382E-4]:1.235244007585E-2,(121[&rate=6.004202809759382E-4]:1.867467964404E0,127[&rate=6.004202809759382E-4]:2.308563854815E0)[&rate=6.004202809759382E-4]:2.709118729317E-1)[&rate=6.004202809759382E-4]:2.296525282251E-1,((((((50[&rate=6.004202809759382E-4]:3.552791582207E-1,49[&rate=6.004202809759382E-4]:3.552791582207E-1)[&rate=6.004202809759382E-4]:8.49450461144E-2,(((43[&rate=6.004202809759382E-4]:2.987999551447E-1,46[&rate=6.004202809759382E-4]:2.987999551447E-1)[&rate=6.004202809759382E-4]:5.986512868865E-2,((48[&rate=6.004202809759382E-4]:1.198800235723E-1,42[&rate=6.004202809759382E-4]:8.162865745208E-2)[&rate=6.004202809759382E-4]:4.294750355324E-2,41[&rate=6.004202809759382E-4]:1.191116801311E-1)[&rate=6.004202809759382E-4]:1.849085949593E-1)[&rate=6.004202809759382E-4]:8.787094892955E-2,47[&rate=6.004202809759382E-4]:4.465360327629E-1)[&rate=6.004202809759382E-4]:2.647505681796E-2)[&rate=6.004202809759382E-4]:5.695568682358E-2,(44[&rate=6.004202809759382E-4]:4.029547010052E-1,51[&rate=6.004202809759382E-4]:3.810967775079E-1)[&rate=6.004202809759382E-4]:1.21547594525E-1)[&rate=6.004202809759382E-4]:1.994164202685E-1,45[&rate=6.004202809759382E-4]:7.211864753615E-1)[&rate=6.004202809759382E-4]:2.487046828197E-1,((65[&rate=6.004202809759382E-4]:2.84941462441E-1,((64[&rate=6.004202809759382E-4]:3.377198067852E-1,62[&rate=6.004202809759382E-4]:3.788156971963E-1)[&rate=6.004202809759382E-4]:5.875878902349E-2,60[&rate=6.004202809759382E-4]:2.45793664302E-1)[&rate=6.004202809759382E-4]:3.914779813901E-2)[&rate=6.004202809759382E-4]:2.21327987314E-1,(61[&rate=6.004202809759382E-4]:2.65910945033E-1,63[&rate=6.004202809759382E-4]:2.24815054622E-1)[&rate=6.004202809759382E-4]:4.321393266397E-1)[&rate=6.004202809759382E-4]:1.184963126197E0)[&rate=6.004202809759382E-4]:7.296500291365E-3,(128[&rate=6.004202809759382E-4]:1.308810524596E0,((((131[&rate=6.004202809759382E-4]:6.277195276346E-2,130[&rate=6.004202809759382E-4]:6.003222673611E-2)[&rate=6.004202809759382E-4]:1.507535905503E-1,(129[&rate=6.004202809759382E-4]:1.657741484846E-1,132[&rate=6.004202809759382E-4]:1.68513874512E-1)[&rate=6.004202809759382E-4]:4.501166880172E-2)[&rate=6.004202809759382E-4]:3.006396474685E-1,69[&rate=6.004202809759382E-4]:6.593706702345E-1)[&rate=6.004202809759382E-4]:3.556471534444E-1,118[&rate=6.004202809759382E-4]:1.004058919569E0)[&rate=6.004202809759382E-4]:4.444776324241E-1)[&rate=6.004202809759382E-4]:4.417733461679E-1)[&rate=6.004202809759382E-4]:2.018822082467E-2)[&rate=6.004202809759382E-4]:2.642387972409E-2)[&rate=6.004202809759382E-4]:4.626588929855E-1,(((98[&rate=6.004202809759382E-4]:6.319123186426E-1,((95[&rate=6.004202809759382E-4]:5.056884131363E-1,(100[&rate=6.004202809759382E-4]:1.958557075207E-1,94[&rate=6.004202809759382E-4]:1.958557075207E-1)[&rate=6.004202809759382E-4]:2.251332520635E-1)[&rate=6.004202809759382E-4]:7.272522785486E-2,(99[&rate=6.004202809759382E-4]:5.412924425865E-1,96[&rate=6.004202809759382E-4]:5.057733169036E-1)[&rate=6.004202809759382E-4]:4.805016015317E-2)[&rate=6.004202809759382E-4]:6.442763940026E-2)[&rate=6.004202809759382E-4]:1.041069338588E-1,((((101[&rate=6.004202809759382E-4]:1.033680432518E0,((((102[&rate=6.004202809759382E-4]:1.053771978158E-2,(((23[&rate=6.004202809759382E-4]:5.34444826074E-1,20[&rate=6.004202809759382E-4]:5.26225647992E-1)[&rate=6.004202809759382E-4]:2.758468388461E-2,25[&rate=6.004202809759382E-4]:5.729884140683E-1)[&rate=6.004202809759382E-4]:4.001984731391E-1,(140[&rate=6.004202809759382E-4]:4.260063029872E-1,11[&rate=6.004202809759382E-4]:4.451843851789E-1)[&rate=6.004202809759382E-4]:4.321120910696E-1)[&rate=6.004202809759382E-4]:1.989946681905E-1)[&rate=6.004202809759382E-4]:3.075451581823E-1,(24[&rate=6.004202809759382E-4]:8.252031581254E-1,(1[&rate=6.004202809759382E-4]:1.983881964734E-2,(28[&rate=6.004202809759382E-4]:5.68848079054E-1,21[&rate=6.004202809759382E-4]:5.441905448076E-1)[&rate=6.004202809759382E-4]:2.372921104563E-1)[&rate=6.004202809759382E-4]:2.454242066979E-2)[&rate=6.004202809759382E-4]:6.545235554549E-1)[&rate=6.004202809759382E-4]:3.564864314538E-2,((((144[&rate=6.004202809759382E-4]:4.693744538507E-1,145[&rate=6.004202809759382E-4]:4.748539059057E-1)[&rate=6.004202809759382E-4]:1.17472150149E-1,141[&rate=6.004202809759382E-4]:5.895863300271E-1)[&rate=6.004202809759382E-4]:3.381543503057E-2,142[&rate=6.004202809759382E-4]:6.261414910852E-1)[&rate=6.004202809759382E-4]:9.559060313286E-1,(((110[&rate=6.004202809759382E-4]:4.84023657789E-1,105[&rate=6.004202809759382E-4]:4.621058495699E-1)[&rate=6.004202809759382E-4]:2.962647950135E-1,(((113[&rate=6.004202809759382E-4]:4.773292019435E-1,9[&rate=6.004202809759382E-4]:4.691100238615E-1)[&rate=6.004202809759382E-4]:8.146747149057E-2,117[&rate=6.004202809759382E-4]:5.615363994617E-1)[&rate=6.004202809759382E-4]:1.571335173877E-1,(((17[&rate=6.004202809759382E-4]:3.436943511651E-1,14[&rate=6.004202809759382E-4]:3.053381867814E-1)[&rate=6.004202809759382E-4]:1.960367303631E-1,(30[&rate=6.004202809759382E-4]:4.439402704139E-1,4[&rate=6.004202809759382E-4]:2.713375306879E-1)[&rate=6.004202809759382E-4]:1.725031398814E-1)[&rate=6.004202809759382E-4]:7.149639727376E-2,112[&rate=6.004202809759382E-4]:5.728713144182E-1)[&rate=6.004202809759382E-4]:1.430588764036E-1)[&rate=6.004202809759382E-4]:6.983771403544E-2)[&rate=6.004202809759382E-4]:2.506793660438E-1,((((((107[&rate=6.004202809759382E-4]:3.240830572848E-1,(108[&rate=6.004202809759382E-4]:2.745837257751E-1,(114[&rate=6.004202809759382E-4]:3.369930127695E-2,104[&rate=6.004202809759382E-4]:9.397327387972E-2)[&rate=6.004202809759382E-4]:1.833501779227E-1)[&rate=6.004202809759382E-4]:4.675960548236E-2)[&rate=6.004202809759382E-4]:8.17544175653E-2,109[&rate=6.004202809759382E-4]:4.250155570418E-1)[&rate=6.004202809759382E-4]:2.147011545067E-1,115[&rate=6.004202809759382E-4]:5.60264656754E-1)[&rate=6.004202809759382E-4]:1.860834449104E-3,(19[&rate=6.004202809759382E-4]:3.946939667008E-1,13[&rate=6.004202809759382E-4]:3.563378023172E-1)[&rate=6.004202809759382E-4]:2.879794697078E-1)[&rate=6.004202809759382E-4]:1.611185540748E-1,116[&rate=6.004202809759382E-4]:7.232440452779E-1)[&rate=6.004202809759382E-4]:1.565249401478E-1,((148[&rate=6.004202809759382E-4]:2.593040911592E-1,143[&rate=6.004202809759382E-4]:2.565643651318E-1)[&rate=6.004202809759382E-4]:6.091881613937E-1,((106[&rate=6.004202809759382E-4]:1.7790174757E-1,111[&rate=6.004202809759382E-4]:1.943401037344E-1)[&rate=6.004202809759382E-4]:1.226698464179E-1,139[&rate=6.004202809759382E-4]:4.923524159056E-1)[&rate=6.004202809759382E-4]:5.898384667841E-1)[&rate=6.004202809759382E-4]:4.963289725654E-2)[&rate=6.004202809759382E-4]:7.448650465349E-2)[&rate=6.004202809759382E-4]:3.729975117865E-1)[&rate=6.004202809759382E-4]:1.825934116127E-2)[&rate=6.004202809759382E-4]:2.936291410349E-1,((18[&rate=6.004202809759382E-4]:4.96210737014E-1,3[&rate=6.004202809759382E-4]:3.811422438634E-1)[&rate=6.004202809759382E-4]:4.706488308378E-1,((6[&rate=6.004202809759382E-4]:7.389137711913E-1,((87[&rate=6.004202809759382E-4]:2.314199724454E-1,(((91[&rate=6.004202809759382E-4]:3.244454931837E-2,90[&rate=6.004202809759382E-4]:3.244454931837E-2)[&rate=6.004202809759382E-4]:3.700797858402E-2,92[&rate=6.004202809759382E-4]:6.945252790238E-2)[&rate=6.004202809759382E-4]:9.13625630636E-2,((83[&rate=6.004202809759382E-4]:3.027968756917E-2,85[&rate=6.004202809759382E-4]:3.027968756917E-2)[&rate=6.004202809759382E-4]:5.99372042744E-2,((93[&rate=6.004202809759382E-4]:2.02426508831E-2,84[&rate=6.004202809759382E-4]:6.544020746084E-3)[&rate=6.004202809759382E-4]:6.10458706447E-2,86[&rate=6.004202809759382E-4]:6.758989139078E-2)[&rate=6.004202809759382E-4]:2.262700045279E-2)[&rate=6.004202809759382E-4]:5.689956898539E-2)[&rate=6.004202809759382E-4]:8.43035116164E-2)[&rate=6.004202809759382E-4]:7.423803000084E-2,(89[&rate=6.004202809759382E-4]:4.192729891419E-2,88[&rate=6.004202809759382E-4]:2.822866877718E-2)[&rate=6.004202809759382E-4]:2.77429333669E-1)[&rate=6.004202809759382E-4]:9.209270016218E-1)[&rate=6.004202809759382E-4]:3.176562184186E-2,(10[&rate=6.004202809759382E-4]:3.574742449425E-1,15[&rate=6.004202809759382E-4]:3.958304093259E-1)[&rate=6.004202809759382E-4]:4.296435042551E-1)[&rate=6.004202809759382E-4]:1.331664761885E-1)[&rate=6.004202809759382E-4]:7.928298614156E-1)[&rate=6.004202809759382E-4]:3.917992224286E-1)[&rate=6.004202809759382E-4]:1.537964862384E-1,16[&rate=6.004202809759382E-4]:2.29980568588E0)[&rate=6.004202809759382E-4]:2.725420940727E-1,((((146[&rate=6.004202809759382E-4]:4.740788604636E-1,39[&rate=6.004202809759382E-4]:3.538602812287E-1)[&rate=6.004202809759382E-4]:3.099693936804E-2,((26[&rate=6.004202809759382E-4]:5.786381887471E-1,(7[&rate=6.004202809759382E-4]:2.808392797691E-1,8[&rate=6.004202809759382E-4]:2.808392797691E-1)[&rate=6.004202809759382E-4]:1.909495939095E-1)[&rate=6.004202809759382E-4]:2.876669360623E-1,((31[&rate=6.004202809759382E-4]:6.121508693672E-1,2[&rate=6.004202809759382E-4]:3.847536090932E-1)[&rate=6.004202809759382E-4]:1.248825336783E-1,(22[&rate=6.004202809759382E-4]:3.710594028793E-1,27[&rate=6.004202809759382E-4]:3.874977590437E-1)[&rate=6.004202809759382E-4]:3.111794796182E-1)[&rate=6.004202809759382E-4]:1.731073382023E-1)[&rate=6.004202809759382E-4]:1.658839542452E0)[&rate=6.004202809759382E-4]:2.446292372621E-2,40[&rate=6.004202809759382E-4]:4.09320144323E-1)[&rate=6.004202809759382E-4]:5.193438611454E-2,147[&rate=6.004202809759382E-4]:5.186315796178E-1)[&rate=6.004202809759382E-4]:2.560032339771E-2)[&rate=6.004202809759382E-4]:4.958627607786E-2,97[&rate=6.004202809759382E-4]:4.654028785469E-1)[&rate=6.004202809759382E-4]:7.116282204208E-2)[&rate=6.004202809759382E-4]:2.956637862846E-1,38[&rate=6.004202809759382E-4]:8.349617273106E-1)[&rate=6.004202809759382E-4]:4.984914602154E-1)[&rate=6.004202809759382E-4]:1.603178644812E-1)[&rate=6.004202809759382E-4]:6.609607290619E-2)[&rate=6.004202809759382E-4]:2.270271217125E-2);
tree STATE_60300000 [&joint=-20974.353421945005,lnP=-20974.353421945005] = [&R] (((34[&rate=5.42456892876251E-4]:7.056254543627E-3,((((127[&rate=5.42456892876251E-4]:2.704611862557E0,((51[&rate=5.42456892876251E-4]:5.372730646568E-1,(((44[&rate=5.42456892876251E-4]:4.479823177275E-1,(45[&rate=5.42456892876251E-4]:4.323395880934E-1,47[&rate=5.42456892876251E-4]:4.405363094048E-1)[&rate=5.42456892876251E-4]:1.2910489197E-2)[&rate=5.42456892876251E-4]:7.43443078166E-2,((43[&rate=5.42456892876251E-4]:2.385579118243E-1,(41[&rate=5.42456892876251E-4]:1.519481651695E-1,(42[&rate=5.42456892876251E-4]:1.210144726717E-1,48[&rate=5.42456892876251E-4]:1.592658387919E-1)[&rate=5.42456892876251E-4]:3.639817337208E-2)[&rate=5.42456892876251E-4]:3.196493791183E-2)[&rate=5.42456892876251E-4]:1.379041198533E-1,46[&rate=5.42456892876251E-4]:3.764620316776E-1)[&rate=5.42456892876251E-4]:1.513290747408E-1)[&rate=5.42456892876251E-4]:1.403388982489E-2,(50[&rate=5.42456892876251E-4]:1.891995113566E-1,49[&rate=5.42456892876251E-4]:1.891995113566E-1)[&rate=5.42456892876251E-4]:3.198385996409E-1)[&rate=5.42456892876251E-4]:2.277047278504E-2)[&rate=5.42456892876251E-4]:3.032244485646E-1,(((118[&rate=5.42456892876251E-4]:8.132090262435E-1,69[&rate=5.42456892876251E-4]:8.241679303532E-1)[&rate=5.42456892876251E-4]:7.30160822559E-2,((130[&rate=5.42456892876251E-4]:9.189327885736E-2,131[&rate=5.42456892876251E-4]:9.463300488471E-2)[&rate=5.42456892876251E-4]:2.478539375925E-1,(132[&rate=5.42456892876251E-4]:3.401902210701E-2,129[&rate=5.42456892876251E-4]:3.127929607965E-2)[&rate=5.42456892876251E-4]:3.084679203702E-1)[&rate=5.42456892876251E-4]:4.094915906796E-1)[&rate=5.42456892876251E-4]:5.535170868255E-1,(((((64[&rate=5.42456892876251E-4]:1.757969802921E-1,60[&rate=5.42456892876251E-4]:2.51120487854E-2)[&rate=5.42456892876251E-4]:2.055660281227E-1,62[&rate=5.42456892876251E-4]:4.224588988258E-1)[&rate=5.42456892876251E-4]:5.03353564793E-2,65[&rate=5.42456892876251E-4]:2.810134333874E-1)[&rate=5.42456892876251E-4]:2.553981143456E-1,(61[&rate=5.42456892876251E-4]:2.221683725627E-1,63[&rate=5.42456892876251E-4]:1.810724821516E-1)[&rate=5.42456892876251E-4]:5.06023997088E-1)[&rate=5.42456892876251E-4]:6.78292258925E-1,128[&rate=5.42456892876251E-4]:1.266758601178E0)[&rate=5.42456892876251E-4]:3.325756674924E-2)[&rate=5.42456892876251E-4]:3.330032406452E-1)[&rate=5.42456892876251E-4]:3.323628960085E-2)[&rate=5.42456892876251E-4]:1.992279056434E-1,(121[&rate=5.42456892876251E-4]:2.373924297561E0,(35[&rate=5.42456892876251E-4]:6.367848927768E-2,36[&rate=5.42456892876251E-4]:1.102538317434E-1)[&rate=5.42456892876251E-4]:1.842184110227E-1)[&rate=5.42456892876251E-4]:8.881958022902E-2)[&rate=5.42456892876251E-4]:2.05403351039E-1,((40[&rate=5.42456892876251E-4]:6.93483862383E-1,((((((16[&rate=5.42456892876251E-4]:2.479600047678E0,(((31[&rate=5.42456892876251E-4]:8.677166540467E-1,(22[&rate=5.42456892876251E-4]:5.774002516383E-1,27[&rate=5.42456892876251E-4]:5.938386078027E-1)[&rate=5.42456892876251E-4]:2.355218818604E-1)[&rate=5.42456892876251E-4]:8.71220898432E-3,((7[&rate=5.42456892876251E-4]:1.69471868828E-1,8[&rate=5.42456892876251E-4]:1.69471868828E-1)[&rate=5.42456892876251E-4]:5.363769160852E-1,26[&rate=5.42456892876251E-4]:8.126980999818E-1)[&rate=5.42456892876251E-4]:1.989514661087E-2)[&rate=5.42456892876251E-4]:3.837621384742E-1,2[&rate=5.42456892876251E-4]:1.032793741231E0)[&rate=5.42456892876251E-4]:1.318039183159E0)[&rate=5.42456892876251E-4]:5.55542194101E-4,39[&rate=5.42456892876251E-4]:3.946626637549E-1)[&rate=5.42456892876251E-4]:3.661598693449E-2,147[&rate=5.42456892876251E-4]:4.886556998697E-1)[&rate=5.42456892876251E-4]:1.333610621058E-2,(97[&rate=5.42456892876251E-4]:3.187530104422E-1,(101[&rate=5.42456892876251E-4]:5.737108600121E-1,((((18[&rate=5.42456892876251E-4]:8.863307611583E-1,(10[&rate=5.42456892876251E-4]:5.61787500774E-1,15[&rate=5.42456892876251E-4]:6.001436651575E-1)[&rate=5.42456892876251E-4]:2.779679179185E-1)[&rate=5.42456892876251E-4]:2.60152300642E-1,6[&rate=5.42456892876251E-4]:1.08346936317E0)[&rate=5.42456892876251E-4]:4.600158735891E-2,(3[&rate=5.42456892876251E-4]:7.443365256008E-1,(((85[&rate=5.42456892876251E-4]:9.208273259455E-2,86[&rate=5.42456892876251E-4]:9.208273259455E-2)[&rate=5.42456892876251E-4]:6.400718624927E-2,((84[&rate=5.42456892876251E-4]:9.211310298114E-2,93[&rate=5.42456892876251E-4]:1.058117331182E-1)[&rate=5.42456892876251E-4]:2.52058164493E-2,(87[&rate=5.42456892876251E-4]:9.827900097433E-2,((91[&rate=5.42456892876251E-4]:2.782583858413E-2,90[&rate=5.42456892876251E-4]:2.782583858413E-2)[&rate=5.42456892876251E-4]:1.488020713774E-2,92[&rate=5.42456892876251E-4]:4.270604572188E-2)[&rate=5.42456892876251E-4]:6.927158538946E-2)[&rate=5.42456892876251E-4]:1.903991845612E-2)[&rate=5.42456892876251E-4]:3.877099941338E-2)[&rate=5.42456892876251E-4]:2.153612413284E-1,((89[&rate=5.42456892876251E-4]:4.573578798008E-2,88[&rate=5.42456892876251E-4]:3.203715784307E-2)[&rate=5.42456892876251E-4]:1.134226540699E-1,83[&rate=5.42456892876251E-4]:1.45459811913E-1)[&rate=5.42456892876251E-4]:2.259913482592E-1)[&rate=5.42456892876251E-4]:9.126113928257E-1)[&rate=5.42456892876251E-4]:3.330796304078E-1)[&rate=5.42456892876251E-4]:2.830297988374E-1,(((24[&rate=5.42456892876251E-4]:8.938993133634E-1,((28[&rate=5.42456892876251E-4]:6.488248897564E-1,21[&rate=5.42456892876251E-4]:6.241673555099E-1)[&rate=5.42456892876251E-4]:2.1736419435E-1,1[&rate=5.42456892876251E-4]:7.988771424346E-2)[&rate=5.42456892876251E-4]:3.31896813117E-2)[&rate=5.42456892876251E-4]:3.065971160172E-1,(102[&rate=5.42456892876251E-4]:2.686204199223E-2,((11[&rate=5.42456892876251E-4]:7.583805216104E-1,140[&rate=5.42456892876251E-4]:7.392024394187E-1)[&rate=5.42456892876251E-4]:9.34614307058E-2,((25[&rate=5.42456892876251E-4]:4.569814124331E-1,20[&rate=5.42456892876251E-4]:4.378033302414E-1)[&rate=5.42456892876251E-4]:2.085998728018E-1,23[&rate=5.42456892876251E-4]:6.546223811252E-1)[&rate=5.42456892876251E-4]:2.821510780402E-1)[&rate=5.42456892876251E-4]:2.407735143335E-1)[&rate=5.42456892876251E-4]:1.199055177198E-2)[&rate=5.42456892876251E-4]:1.147837056297E-1,((((116[&rate=5.42456892876251E-4]:7.763876700893E-1,((106[&rate=5.42456892876251E-4]:4.66615989637E-1,(111[&rate=5.42456892876251E-4]:4.148790284973E-1,139[&rate=5.42456892876251E-4]:5.902214942507E-1)[&rate=5.42456892876251E-4]:6.817531730401E-2)[&rate=5.42456892876251E-4]:1.580564939754E-1,(148[&rate=5.42456892876251E-4]:2.415756462019E-1,143[&rate=5.42456892876251E-4]:2.388359201746E-1)[&rate=5.42456892876251E-4]:3.611790291913E-1)[&rate=5.42456892876251E-4]:2.119891590797E-1)[&rate=5.42456892876251E-4]:1.234978906946E-2,((((108[&rate=5.42456892876251E-4]:4.616226282165E-1,(114[&rate=5.42456892876251E-4]:8.936145167666E-3,104[&rate=5.42456892876251E-4]:6.921011777044E-2)[&rate=5.42456892876251E-4]:3.951522364735E-1)[&rate=5.42456892876251E-4]:6.736613924989E-2,(107[&rate=5.42456892876251E-4]:4.828824049497E-1,109[&rate=5.42456892876251E-4]:5.020604871414E-1)[&rate=5.42456892876251E-4]:4.884608854411E-2)[&rate=5.42456892876251E-4]:1.379857199569E-1,115[&rate=5.42456892876251E-4]:6.094402408479E-1)[&rate=5.42456892876251E-4]:6.790711617302E-2,(19[&rate=5.42456892876251E-4]:6.402618433849E-1,13[&rate=5.42456892876251E-4]:6.019056790012E-1)[&rate=5.42456892876251E-4]:1.576334588416E-1)[&rate=5.42456892876251E-4]:1.113901021378E-1)[&rate=5.42456892876251E-4]:2.166016663345E-1,((17[&rate=5.42456892876251E-4]:5.357034126763E-1,14[&rate=5.42456892876251E-4]:4.973472482926E-1)[&rate=5.42456892876251E-4]:2.930025821764E-1,((113[&rate=5.42456892876251E-4]:6.940641798277E-1,((9[&rate=5.42456892876251E-4]:6.203688888283E-1,(112[&rate=5.42456892876251E-4]:4.696278329038E-1,117[&rate=5.42456892876251E-4]:4.723675589313E-1)[&rate=5.42456892876251E-4]:1.589602340066E-1)[&rate=5.42456892876251E-4]:9.592707529316E-3,(30[&rate=5.42456892876251E-4]:3.504123676674E-1,4[&rate=5.42456892876251E-4]:1.778096279414E-1)[&rate=5.42456892876251E-4]:4.028368999232E-1)[&rate=5.42456892876251E-4]:5.588340538803E-2)[&rate=5.42456892876251E-4]:6.334254618234E-2,(110[&rate=5.42456892876251E-4]:5.829742372696E-1,105[&rate=5.42456892876251E-4]:5.610564290505E-1)[&rate=5.42456892876251E-4]:1.689530366858E-1)[&rate=5.42456892876251E-4]:3.294310445893E-2)[&rate=5.42456892876251E-4]:2.971810758461E-1)[&rate=5.42456892876251E-4]:1.298310729716E-1,(((141[&rate=5.42456892876251E-4]:1.069141401028E-1,144[&rate=5.42456892876251E-4]:1.041744140754E-1)[&rate=5.42456892876251E-4]:8.108366757846E-3,145[&rate=5.42456892876251E-4]:1.177622328882E-1)[&rate=5.42456892876251E-4]:2.916982795951E-1,142[&rate=5.42456892876251E-4]:4.094605124834E-1)[&rate=5.42456892876251E-4]:9.805042065296E-1)[&rate=5.42456892876251E-4]:1.024692284673E-2)[&rate=5.42456892876251E-4]:2.095493814795E-1)[&rate=5.42456892876251E-4]:2.160046311936E-1)[&rate=5.42456892876251E-4]:7.892445607901E-1)[&rate=5.42456892876251E-4]:5.482349509157E-2)[&rate=5.42456892876251E-4]:4.639058961793E-2,146[&rate=5.42456892876251E-4]:6.112239257528E-1)[&rate=5.42456892876251E-4]:8.597597198674E-2,((98[&rate=5.42456892876251E-4]:6.577922227124E-1,((94[&rate=5.42456892876251E-4]:2.098371958015E-1,100[&rate=5.42456892876251E-4]:2.098371958015E-1)[&rate=5.42456892876251E-4]:2.570702473029E-1,95[&rate=5.42456892876251E-4]:5.516068966564E-1)[&rate=5.42456892876251E-4]:1.171142878048E-1)[&rate=5.42456892876251E-4]:1.156630663536E-2,(99[&rate=5.42456892876251E-4]:5.677816270158E-1,96[&rate=5.42456892876251E-4]:5.322625013329E-1)[&rate=5.42456892876251E-4]:1.234348258292E-1)[&rate=5.42456892876251E-4]:3.603808970314E-2)[&rate=5.42456892876251E-4]:1.165025438784E-1)[&rate=5.42456892876251E-4]:2.780171167397E-1,38[&rate=5.42456892876251E-4]:9.031949681936E-1)[&rate=5.42456892876251E-4]:2.412903098902E-1)[&rate=5.42456892876251E-4]:2.754539475606E-1,((((119[&rate=5.42456892876251E-4]:2.007524260629E0,(((135[&rate=5.42456892876251E-4]:6.897235380909E-1,(138[&rate=5.42456892876251E-4]:5.032135512708E-1,136[&rate=5.42456892876251E-4]:3.717067019556E-1)[&rate=5.42456892876251E-4]:3.865099868201E-1)[&rate=5.42456892876251E-4]:7.649444445394E-1,126[&rate=5.42456892876251E-4]:1.016910665466E0)[&rate=5.42456892876251E-4]:8.967140441696E-4,120[&rate=5.42456892876251E-4]:1.707619491195E0)[&rate=5.42456892876251E-4]:2.04014358475E-1)[&rate=5.42456892876251E-4]:1.300092414671E-1,66[&rate=5.42456892876251E-4]:1.046567897673E-1)[&rate=5.42456892876251E-4]:2.075900244876E-1,((122[&rate=5.42456892876251E-4]:3.647338331323E-1,(124[&rate=5.42456892876251E-4]:8.725890351197E-2,123[&rate=5.42456892876251E-4]:8.99911439491E-2)[&rate=5.42456892876251E-4]:2.747426891832E-1)[&rate=5.42456892876251E-4]:3.872330009968E-1,67[&rate=5.42456892876251E-4]:2.506942837885E-1)[&rate=5.42456892876251E-4]:6.155253046649E-2)[&rate=5.42456892876251E-4]:4.356111391585E-1,((125[&rate=5.42456892876251E-4]:9.570672876488E-1,((52[&rate=5.42456892876251E-4]:6.575392279445E-1,((137[&rate=5.42456892876251E-4]:7.959425497E-1,(133[&rate=5.42456892876251E-4]:4.945110261798E-1,134[&rate=5.42456892876251E-4]:4.643740398786E-1)[&rate=5.42456892876251E-4]:2.603356331091E-1)[&rate=5.42456892876251E-4]:6.566461576043E-1,(103[&rate=5.42456892876251E-4]:7.404282328824E-1,(29[&rate=5.42456892876251E-4]:5.177673082992E-1,(5[&rate=5.42456892876251E-4]:6.100682102903E-2,12[&rate=5.42456892876251E-4]:9.936298541248E-2)[&rate=5.42456892876251E-4]:3.115550078182E-1)[&rate=5.42456892876251E-4]:4.55537636912E-1)[&rate=5.42456892876251E-4]:1.561475542915E0)[&rate=5.42456892876251E-4]:1.992918670817E-2)[&rate=5.42456892876251E-4]:1.022157897934E-1,(53[&rate=5.42456892876251E-4]:7.372601916699E-1,(((70[&rate=5.42456892876251E-4]:4.201113477966E-1,(74[&rate=5.42456892876251E-4]:4.234290083916E-1,76[&rate=5.42456892876251E-4]:4.234290083916E-1)[&rate=5.42456892876251E-4]:3.503850378847E-2)[&rate=5.42456892876251E-4]:6.068542992523E-2,75[&rate=5.42456892876251E-4]:5.191529421053E-1)[&rate=5.42456892876251E-4]:3.105031489919E-1,(((80[&rate=5.42456892876251E-4]:1.43733868213E-1,81[&rate=5.42456892876251E-4]:1.43733868213E-1)[&rate=5.42456892876251E-4]:4.305445985341E-1,((71[&rate=5.42456892876251E-4]:1.087507450071E-1,79[&rate=5.42456892876251E-4]:1.361480052811E-1)[&rate=5.42456892876251E-4]:3.096833664318E-1,((78[&rate=5.42456892876251E-4]:1.499197642469E-1,72[&rate=5.42456892876251E-4]:1.280019560276E-1)[&rate=5.42456892876251E-4]:4.205899100654E-2,82[&rate=5.42456892876251E-4]:2.001979333355E-1)[&rate=5.42456892876251E-4]:2.538526164595E-1)[&rate=5.42456892876251E-4]:1.366662731165E-1)[&rate=5.42456892876251E-4]:6.162438657454E-3,(73[&rate=5.42456892876251E-4]:6.137375794459E-1,77[&rate=5.42456892876251E-4]:6.082581273912E-1)[&rate=5.42456892876251E-4]:1.601839445172E-2)[&rate=5.42456892876251E-4]:1.999001171995E-1)[&rate=5.42456892876251E-4]:6.540671591849E-1)[&rate=5.42456892876251E-4]:1.42981047566E-2)[&rate=5.42456892876251E-4]:4.158915048835E-1)[&rate=5.42456892876251E-4]:3.701141127556E-1,(((((57[&rate=5.42456892876251E-4]:2.584683521067E-1,(54[&rate=5.42456892876251E-4]:4.689960778586E-2,37[&rate=5.42456892876251E-4]:1.234023400263E-1)[&rate=5.42456892876251E-4]:1.705851377635E-1)[&rate=5.42456892876251E-4]:6.186738822291E-3,58[&rate=5.42456892876251E-4]:2.81048533552E-1)[&rate=5.42456892876251E-4]:3.526688160476E-2,(56[&rate=5.42456892876251E-4]:2.414771091707E-1,55[&rate=5.42456892876251E-4]:2.414771091707E-1)[&rate=5.42456892876251E-4]:4.75159016143E-2)[&rate=5.42456892876251E-4]:4.425106848807E-3,59[&rate=5.42456892876251E-4]:3.016148389454E-1)[&rate=5.42456892876251E-4]:4.77721590519E-1,68[&rate=5.42456892876251E-4]:7.301561015955E-1)[&rate=5.42456892876251E-4]:4.303586321422E-1)[&rate=5.42456892876251E-4]:1.350638574481E-1)[&rate=5.42456892876251E-4]:6.971582571553E-2)[&rate=5.42456892876251E-4]:5.249617404471E-2)[&rate=5.42456892876251E-4]:1.979985172718E-2,32[&rate=5.42456892876251E-4]:4.93829805172E-3)[&rate=5.42456892876251E-4]:5.708990585325E-2,33[&rate=5.42456892876251E-4]:6.750765595968E-2);
tree STATE_60390000 [&joint=-20940.919451193375,lnP=-20940.919451193375] = [&R] (((34[&rate=5.481748574717555E-4]:1.123893131451E-2,(((66[&rate=5.481748574717555E-4]:1.333488105379E-1,((126[&rate=5.481748574717555E-4]:9.686923004435E-1,(119[&rate=5.481748574717555E-4]:1.657586224071E0,(135[&rate=5.481748574717555E-4]:4.647341628889E-1,(138[&rate=5.481748574717555E-4]:4.001444346661E-1,136[&rate=5.481748574717555E-4]:2.686375853509E-1)[&rate=5.481748574717555E-4]:2.645897282229E-1)[&rate=5.481748574717555E-4]:8.449068557031E-1)[&rate=5.481748574717555E-4]:9.680859901581E-2)[&rate=5.481748574717555E-4]:1.961391587685E-2,120[&rate=5.481748574717555E-4]:1.678118328005E0)[&rate=5.481748574717555E-4]:3.922167839026E-1)[&rate=5.481748574717555E-4]:1.58391954183E-1,((122[&rate=5.481748574717555E-4]:2.667145059047E-1,(124[&rate=5.481748574717555E-4]:9.628011158425E-2,123[&rate=5.481748574717555E-4]:9.901235202137E-2)[&rate=5.481748574717555E-4]:1.677021538833E-1)[&rate=5.481748574717555E-4]:3.512952767016E-1,67[&rate=5.481748574717555E-4]:1.167372322656E-1)[&rate=5.481748574717555E-4]:1.750035324553E-1)[&rate=5.481748574717555E-4]:5.699136769249E-1,((((((((118[&rate=5.481748574717555E-4]:8.673880913543E-1,((132[&rate=5.481748574717555E-4]:2.397994381045E-1,129[&rate=5.481748574717555E-4]:2.370597120772E-1)[&rate=5.481748574717555E-4]:2.012919951145E-3,(131[&rate=5.481748574717555E-4]:5.795451886208E-2,130[&rate=5.481748574717555E-4]:5.521479283472E-2)[&rate=5.481748574717555E-4]:1.838578391936E-1)[&rate=5.481748574717555E-4]:4.913291579561E-1)[&rate=5.481748574717555E-4]:1.032886001493E-1,69[&rate=5.481748574717555E-4]:9.816355956133E-1)[&rate=5.481748574717555E-4]:4.408513181831E-1,128[&rate=5.481748574717555E-4]:1.27180198229E0)[&rate=5.481748574717555E-4]:1.392758999202E-1,(((62[&rate=5.481748574717555E-4]:3.08363915897E-1,(64[&rate=5.481748574717555E-4]:1.716323548875E-1,60[&rate=5.481748574717555E-4]:2.094742338079E-2)[&rate=5.481748574717555E-4]:9.563567059846E-2)[&rate=5.481748574717555E-4]:1.105010250311E-1,65[&rate=5.481748574717555E-4]:2.270841190104E-1)[&rate=5.481748574717555E-4]:2.670995232749E-1,(61[&rate=5.481748574717555E-4]:2.246974297395E-1,63[&rate=5.481748574717555E-4]:1.836015393284E-1)[&rate=5.481748574717555E-4]:4.612670344635E-1)[&rate=5.481748574717555E-4]:8.64839445404E-1)[&rate=5.481748574717555E-4]:2.274635309407E-1,(45[&rate=5.481748574717555E-4]:6.207272043458E-1,(((46[&rate=5.481748574717555E-4]:4.678119507023E-1,43[&rate=5.481748574717555E-4]:4.678119507023E-1)[&rate=5.481748574717555E-4]:1.451755615583E-2,((48[&rate=5.481748574717555E-4]:3.789014210632E-1,42[&rate=5.481748574717555E-4]:3.40650054943E-1)[&rate=5.481748574717555E-4]:4.654248875678E-2,41[&rate=5.481748574717555E-4]:3.817280628256E-1)[&rate=5.481748574717555E-4]:4.595663528963E-2)[&rate=5.481748574717555E-4]:5.674021399245E-2,((49[&rate=5.481748574717555E-4]:3.931398001824E-1,50[&rate=5.481748574717555E-4]:3.931398001824E-1)[&rate=5.481748574717555E-4]:1.072774955199E-1,(51[&rate=5.481748574717555E-4]:3.455750193269E-1,(44[&rate=5.481748574717555E-4]:4.923153042723E-2,47[&rate=5.481748574717555E-4]:5.469601130148E-2)[&rate=5.481748574717555E-4]:3.18201412397E-1)[&rate=5.481748574717555E-4]:1.603067572496E-1)[&rate=5.481748574717555E-4]:5.865539902577E-3)[&rate=5.481748574717555E-4]:8.985420480656E-2)[&rate=5.481748574717555E-4]:2.444179965133E-1)[&rate=5.481748574717555E-4]:6.706878593062E-2,(35[&rate=5.481748574717555E-4]:1.758277539346E-2,((127[&rate=5.481748574717555E-4]:2.271893486725E0,121[&rate=5.481748574717555E-4]:1.830797596314E0)[&rate=5.481748574717555E-4]:3.016015903276E-1,36[&rate=5.481748574717555E-4]:5.294713184701E-2)[&rate=5.481748574717555E-4]:1.121098601221E-2)[&rate=5.481748574717555E-4]:1.592603003999E-1)[&rate=5.481748574717555E-4]:5.256844851977E-1,(((40[&rate=5.481748574717555E-4]:6.210997589856E-1,((16[&rate=5.481748574717555E-4]:2.569538187661E0,(((((7[&rate=5.481748574717555E-4]:3.057897290053E-1,8[&rate=5.481748574717555E-4]:3.057897290053E-1)[&rate=5.481748574717555E-4]:1.362570901662E-1,26[&rate=5.481748574717555E-4]:5.4889613424E-1)[&rate=5.481748574717555E-4]:9.906155040177E-2,(22[&rate=5.481748574717555E-4]:3.975882420208E-1,27[&rate=5.481748574717555E-4]:4.140265981852E-1)[&rate=5.481748574717555E-4]:2.394105385113E-1)[&rate=5.481748574717555E-4]:6.330677103208E-3,31[&rate=5.481748574717555E-4]:6.981239781833E-1)[&rate=5.481748574717555E-4]:2.553638877073E-1,2[&rate=5.481748574717555E-4]:7.260906056165E-1)[&rate=5.481748574717555E-4]:1.714680458757E0)[&rate=5.481748574717555E-4]:1.073392299817E-2,146[&rate=5.481748574717555E-4]:6.149977637772E-1)[&rate=5.481748574717555E-4]:1.263205744433E-1)[&rate=5.481748574717555E-4]:1.042826972764E-1,((39[&rate=5.481748574717555E-4]:4.892976358927E-1,147[&rate=5.481748574717555E-4]:5.466746850731E-1)[&rate=5.481748574717555E-4]:1.853869585213E-1,(((95[&rate=5.481748574717555E-4]:4.961778462879E-1,(100[&rate=5.481748574717555E-4]:3.23684745159E-1,94[&rate=5.481748574717555E-4]:3.23684745159E-1)[&rate=5.481748574717555E-4]:8.779364757683E-2)[&rate=5.481748574717555E-4]:3.558003169448E-2,97[&rate=5.481748574717555E-4]:3.213753643212E-1)[&rate=5.481748574717555E-4]:4.29485835669E-2,(((101[&rate=5.481748574717555E-4]:9.911936683968E-1,((((102[&rate=5.481748574717555E-4]:1.293153974941E-2,(((23[&rate=5.481748574717555E-4]:3.988045341257E-1,(25[&rate=5.481748574717555E-4]:3.751632911077E-1,20[&rate=5.481748574717555E-4]:3.55985208916E-1)[&rate=5.481748574717555E-4]:3.460014712761E-2)[&rate=5.481748574717555E-4]:5.055276656646E-2,(11[&rate=5.481748574717555E-4]:2.805106672389E-1,140[&rate=5.481748574717555E-4]:2.613325850472E-1)[&rate=5.481748574717555E-4]:8.391512660397E-2)[&rate=5.481748574717555E-4]:6.609483134572E-1,(((21[&rate=5.481748574717555E-4]:8.190474456512E-1,28[&rate=5.481748574717555E-4]:8.437049798976E-1)[&rate=5.481748574717555E-4]:8.350833946566E-2,1[&rate=5.481748574717555E-4]:1.409119495003E-1)[&rate=5.481748574717555E-4]:1.358082691246E-1,24[&rate=5.481748574717555E-4]:1.057542136433E0)[&rate=5.481748574717555E-4]:6.372238182575E-2)[&rate=5.481748574717555E-4]:5.331085710682E-2)[&rate=5.481748574717555E-4]:1.63785248778E-1,((144[&rate=5.481748574717555E-4]:2.450267987053E-1,(141[&rate=5.481748574717555E-4]:8.623060414623E-2,145[&rate=5.481748574717555E-4]:8.897033017381E-2)[&rate=5.481748574717555E-4]:1.615359205864E-1)[&rate=5.481748574717555E-4]:2.390402770189E-1,142[&rate=5.481748574717555E-4]:4.895465277791E-1)[&rate=5.481748574717555E-4]:9.337456032142E-1)[&rate=5.481748574717555E-4]:4.700530612389E-2,((((116[&rate=5.481748574717555E-4]:4.626764239747E-1,(139[&rate=5.481748574717555E-4]:5.324707224343E-1,(111[&rate=5.481748574717555E-4]:3.065933697225E-1,106[&rate=5.481748574717555E-4]:2.901550135582E-1)[&rate=5.481748574717555E-4]:5.053488695838E-2)[&rate=5.481748574717555E-4]:1.822604960609E-1)[&rate=5.481748574717555E-4]:8.619203444372E-3,(148[&rate=5.481748574717555E-4]:2.530898346686E-1,143[&rate=5.481748574717555E-4]:2.503501086413E-1)[&rate=5.481748574717555E-4]:2.565619571341E-1)[&rate=5.481748574717555E-4]:2.434163998408E-1,(((109[&rate=5.481748574717555E-4]:4.693717387523E-1,(107[&rate=5.481748574717555E-4]:3.093413341826E-1,(108[&rate=5.481748574717555E-4]:2.835941005472E-1,(114[&rate=5.481748574717555E-4]:6.769777020631E-3,104[&rate=5.481748574717555E-4]:6.70437496234E-2)[&rate=5.481748574717555E-4]:2.192900769512E-1)[&rate=5.481748574717555E-4]:2.3007507608E-2)[&rate=5.481748574717555E-4]:1.40852322378E-1)[&rate=5.481748574717555E-4]:7.14946497214E-2,115[&rate=5.481748574717555E-4]:4.614143336792E-1)[&rate=5.481748574717555E-4]:1.207078936701E-1,(19[&rate=5.481748574717555E-4]:4.011920055754E-1,13[&rate=5.481748574717555E-4]:3.628358411917E-1)[&rate=5.481748574717555E-4]:3.014781669795E-1)[&rate=5.481748574717555E-4]:1.325897999105E-1)[&rate=5.481748574717555E-4]:7.632111815245E-2,(((110[&rate=5.481748574717555E-4]:4.397491556805E-1,105[&rate=5.481748574717555E-4]:4.178313474614E-1)[&rate=5.481748574717555E-4]:1.460394746672E-1,(17[&rate=5.481748574717555E-4]:5.110750080593E-1,14[&rate=5.481748574717555E-4]:4.727188436757E-1)[&rate=5.481748574717555E-4]:1.185492387267E-1)[&rate=5.481748574717555E-4]:3.071408801027E-3,(((117[&rate=5.481748574717555E-4]:4.089743487442E-1,112[&rate=5.481748574717555E-4]:4.062346227167E-1)[&rate=5.481748574717555E-4]:9.209089346609E-2,(30[&rate=5.481748574717555E-4]:2.895438955574E-1,4[&rate=5.481748574717555E-4]:1.169411558314E-1)[&rate=5.481748574717555E-4]:3.238501137761E-1)[&rate=5.481748574717555E-4]:5.087728036306E-2,(9[&rate=5.481748574717555E-4]:2.888551692172E-1,113[&rate=5.481748574717555E-4]:2.970743472993E-1)[&rate=5.481748574717555E-4]:2.521284492465E-1)[&rate=5.481748574717555E-4]:4.51366946576E-2)[&rate=5.481748574717555E-4]:2.788854350307E-1)[&rate=5.481748574717555E-4]:4.244697711568E-1)[&rate=5.481748574717555E-4]:1.89984284917E-1,(((((86[&rate=5.481748574717555E-4]:1.604750954019E-1,93[&rate=5.481748574717555E-4]:1.741737255389E-1)[&rate=5.481748574717555E-4]:4.801492742856E-2,(84[&rate=5.481748574717555E-4]:1.470353219834E-1,(85[&rate=5.481748574717555E-4]:1.272098297823E-1,83[&rate=5.481748574717555E-4]:1.272098297823E-1)[&rate=5.481748574717555E-4]:1.98254922011E-2)[&rate=5.481748574717555E-4]:6.145470084703E-2)[&rate=5.481748574717555E-4]:3.423299455152E-2,((91[&rate=5.481748574717555E-4]:6.310908793812E-2,90[&rate=5.481748574717555E-4]:6.310908793812E-2)[&rate=5.481748574717555E-4]:7.988637591522E-2,92[&rate=5.481748574717555E-4]:1.429954638533E-1)[&rate=5.481748574717555E-4]:1.134261836656E-1)[&rate=5.481748574717555E-4]:7.428851989768E-2,(87[&rate=5.481748574717555E-4]:2.936065491012E-1,(89[&rate=5.481748574717555E-4]:8.903966964741E-2,88[&rate=5.481748574717555E-4]:7.53410395104E-2)[&rate=5.481748574717555E-4]:2.182655095908E-1)[&rate=5.481748574717555E-4]:2.340498817842E-2)[&rate=5.481748574717555E-4]:1.014078747928E0,(((10[&rate=5.481748574717555E-4]:2.910994886076E-1,15[&rate=5.481748574717555E-4]:3.294556529911E-1)[&rate=5.481748574717555E-4]:2.996986479576E-1,6[&rate=5.481748574717555E-4]:5.743597804008E-1)[&rate=5.481748574717555E-4]:8.307157313923E-2,(18[&rate=5.481748574717555E-4]:4.01225839198E-1,3[&rate=5.481748574717555E-4]:2.861573460474E-1)[&rate=5.481748574717555E-4]:3.192192129723E-1)[&rate=5.481748574717555E-4]:1.85987698791E-1)[&rate=5.481748574717555E-4]:6.196023957303E-1)[&rate=5.481748574717555E-4]:5.829667408834E-1)[&rate=5.481748574717555E-4]:2.707787594485E-1,98[&rate=5.481748574717555E-4]:4.172235693978E-1)[&rate=5.481748574717555E-4]:8.27189406226E-2,(96[&rate=5.481748574717555E-4]:3.958255323608E-1,99[&rate=5.481748574717555E-4]:4.313446580437E-1)[&rate=5.481748574717555E-4]:9.0455775474E-2)[&rate=5.481748574717555E-4]:6.383498978015E-2)[&rate=5.481748574717555E-4]:2.393223951597E-1)[&rate=5.481748574717555E-4]:5.0697861848E-2)[&rate=5.481748574717555E-4]:2.835582487224E-1,38[&rate=5.481748574717555E-4]:9.406346940553E-1)[&rate=5.481748574717555E-4]:3.642583134512E-1)[&rate=5.481748574717555E-4]:5.157752049342E-2,((125[&rate=5.481748574717555E-4]:1.018550487817E0,(((((134[&rate=5.481748574717555E-4]:4.66081748186E-1,133[&rate=5.481748574717555E-4]:4.962187344872E-1)[&rate=5.481748574717555E-4]:7.09008579322E-4,137[&rate=5.481748574717555E-4]:5.380236334775E-1)[&rate=5.481748574717555E-4]:1.024967276042E0,53[&rate=5.481748574717555E-4]:7.398155221401E-1)[&rate=5.481748574717555E-4]:8.968728680988E-2,((75[&rate=5.481748574717555E-4]:4.728153965368E-1,((74[&rate=5.481748574717555E-4]:3.549892663043E-1,76[&rate=5.481748574717555E-4]:3.549892663043E-1)[&rate=5.481748574717555E-4]:1.079355265164E-1,70[&rate=5.481748574717555E-4]:4.245686284372E-1)[&rate=5.481748574717555E-4]:9.890603716122E-3)[&rate=5.481748574717555E-4]:1.815496701932E-1,((((80[&rate=5.481748574717555E-4]:1.286657497241E-1,81[&rate=5.481748574717555E-4]:1.286657497241E-1)[&rate=5.481748574717555E-4]:1.790999107988E-1,77[&rate=5.481748574717555E-4]:3.516012769614E-1)[&rate=5.481748574717555E-4]:6.562641688946E-2,(71[&rate=5.481748574717555E-4]:3.26646411845E-1,82[&rate=5.481748574717555E-4]:3.622628502011E-1)[&rate=5.481748574717555E-4]:2.756758337566E-2)[&rate=5.481748574717555E-4]:7.524629520077E-2,(73[&rate=5.481748574717555E-4]:4.456405044791E-1,((72[&rate=5.481748574717555E-4]:1.164746289726E-2,78[&rate=5.481748574717555E-4]:3.356527111657E-2)[&rate=5.481748574717555E-4]:2.07050200129E-1,79[&rate=5.481748574717555E-4]:2.406154712456E-1)[&rate=5.481748574717555E-4]:1.639291428227E-1)[&rate=5.481748574717555E-4]:5.231293662724E-2)[&rate=5.481748574717555E-4]:1.564116256237E-1)[&rate=5.481748574717555E-4]:9.21600800832E-1)[&rate=5.481748574717555E-4]:3.751329992116E-2,(52[&rate=5.481748574717555E-4]:6.337384616285E-1,(103[&rate=5.481748574717555E-4]:5.210424966845E-1,(29[&rate=5.481748574717555E-4]:5.959293573415E-1,(5[&rate=5.481748574717555E-4]:2.775888405641E-1,12[&rate=5.481748574717555E-4]:3.159450049476E-1)[&rate=5.481748574717555E-4]:1.731350373254E-1)[&rate=5.481748574717555E-4]:1.579898516718E-1)[&rate=5.481748574717555E-4]:1.776989699505E0)[&rate=5.481748574717555E-4]:2.41474368554E-1)[&rate=5.481748574717555E-4]:3.619168926072E-1)[&rate=5.481748574717555E-4]:7.888535796761E-2,((((57[&rate=5.481748574717555E-4]:2.577245954175E-1,((37[&rate=5.481748574717555E-4]:1.550921405911E-1,54[&rate=5.481748574717555E-4]:7.858940835062E-2)[&rate=5.481748574717555E-4]:1.31742208015E-1,(55[&rate=5.481748574717555E-4]:2.215805362204E-1,56[&rate=5.481748574717555E-4]:2.215805362204E-1)[&rate=5.481748574717555E-4]:1.88057249539E-2)[&rate=5.481748574717555E-4]:6.409372494495E-3)[&rate=5.481748574717555E-4]:9.522232400343E-4,58[&rate=5.481748574717555E-4]:2.750702612805E-1)[&rate=5.481748574717555E-4]:3.925608862655E-2,59[&rate=5.481748574717555E-4]:2.95200666847E-1)[&rate=5.481748574717555E-4]:1.690013690069E-1,68[&rate=5.481748574717555E-4]:4.150217079849E-1)[&rate=5.481748574717555E-4]:5.15747471133E-1)[&rate=5.481748574717555E-4]:3.710565401388E-1)[&rate=5.481748574717555E-4]:1.075493601613E-1)[&rate=5.481748574717555E-4]:1.259818829882E-2)[&rate=5.481748574717555E-4]:6.901488443205E-2,32[&rate=5.481748574717555E-4]:5.833600752747E-2)[&rate=5.481748574717555E-4]:4.203340954532E-2,33[&rate=5.481748574717555E-4]:1.058488691275E-1);
tree STATE_60480000 [&joint=-21002.308613071167,lnP=-21002.308613071167] = [&R] ((33[&rate=5.122228897311732E-4]:2.557878993165E-2,32[&rate=5.122228897311732E-4]:2.009933787693E-2)[&rate=5.122228897311732E-4]:6.111904236926E-2,(34[&rate=5.122228897311732E-4]:3.843772887883E-2,(((((((((64[&rate=5.122228897311732E-4]:3.512354171968E-1,60[&rate=5.122228897311732E-4]:2.0055048569E-1)[&rate=5.122228897311732E-4]:4.432317133792E-2,62[&rate=5.122228897311732E-4]:4.366544789457E-1)[&rate=5.122228897311732E-4]:1.436186938961E-1,65[&rate=5.122228897311732E-4]:3.884923509241E-1)[&rate=5.122228897311732E-4]:3.470202494885E-1,(61[&rate=5.122228897311732E-4]:1.605590584128E-1,63[&rate=5.122228897311732E-4]:1.194631680018E-1)[&rate=5.122228897311732E-4]:7.667343639176E-1)[&rate=5.122228897311732E-4]:5.193737076996E-1,(128[&rate=5.122228897311732E-4]:1.235045680955E0,((118[&rate=5.122228897311732E-4]:4.86612922378E-1,69[&rate=5.122228897311732E-4]:4.975718264877E-1)[&rate=5.122228897311732E-4]:5.306359796207E-2,(129[&rate=5.122228897311732E-4]:2.009153992959E-1,((130[&rate=5.122228897311732E-4]:5.460690446307E-2,131[&rate=5.122228897311732E-4]:5.734663049043E-2)[&rate=5.122228897311732E-4]:1.043086417511E-1,132[&rate=5.122228897311732E-4]:1.616552722415E-1)[&rate=5.122228897311732E-4]:4.19998530817E-2)[&rate=5.122228897311732E-4]:2.017748196743E-1)[&rate=5.122228897311732E-4]:8.350951880119E-1)[&rate=5.122228897311732E-4]:7.189542167795E-2)[&rate=5.122228897311732E-4]:4.095413005266E-1,(45[&rate=5.122228897311732E-4]:8.131924966321E-1,(((((42[&rate=5.122228897311732E-4]:3.408967005699E-1,(41[&rate=5.122228897311732E-4]:3.106617306487E-1,48[&rate=5.122228897311732E-4]:3.543775776432E-1)[&rate=5.122228897311732E-4]:2.4770489047E-2)[&rate=5.122228897311732E-4]:1.315184906955E-1,46[&rate=5.122228897311732E-4]:5.215955191341E-1)[&rate=5.122228897311732E-4]:8.679064133002E-2,43[&rate=5.122228897311732E-4]:6.083861604641E-1)[&rate=5.122228897311732E-4]:4.122499893161E-2,44[&rate=5.122228897311732E-4]:6.441466785215E-1)[&rate=5.122228897311732E-4]:1.005390527316E-2,(47[&rate=5.122228897311732E-4]:6.567136379079E-1,(51[&rate=5.122228897311732E-4]:5.094571989067E-1,(49[&rate=5.122228897311732E-4]:3.80266102472E-1,50[&rate=5.122228897311732E-4]:3.80266102472E-1)[&rate=5.122228897311732E-4]:1.237266155604E-1)[&rate=5.122228897311732E-4]:1.199340346298E-1)[&rate=5.122228897311732E-4]:2.951426760983E-3)[&rate=5.122228897311732E-4]:1.617241532745E-1)[&rate=5.122228897311732E-4]:1.298936942358E-1)[&rate=5.122228897311732E-4]:1.305503070218E-1,(35[&rate=5.122228897311732E-4]:1.706750853616E-1,((36[&rate=5.122228897311732E-4]:1.548947293562E-1,127[&rate=5.122228897311732E-4]:2.675442674562E0)[&rate=5.122228897311732E-4]:6.811179783286E-3,121[&rate=5.122228897311732E-4]:2.241157963934E0)[&rate=5.122228897311732E-4]:5.554451868783E-2)[&rate=5.122228897311732E-4]:1.475905015318E-1)[&rate=5.122228897311732E-4]:2.764219519236E-1,(38[&rate=5.122228897311732E-4]:7.377905363463E-1,((((147[&rate=5.122228897311732E-4]:6.042449055219E-1,((2[&rate=5.122228897311732E-4]:7.873817943199E-1,((22[&rate=5.122228897311732E-4]:4.434027104485E-1,27[&rate=5.122228897311732E-4]:4.598410666129E-1)[&rate=5.122228897311732E-4]:2.560966752831E-1,(((7[&rate=5.122228897311732E-4]:1.798407445252E-1,8[&rate=5.122228897311732E-4]:1.798407445252E-1)[&rate=5.122228897311732E-4]:3.241310193249E-1,26[&rate=5.122228897311732E-4]:6.108210789186E-1)[&rate=5.122228897311732E-4]:4.061851682061E-2,31[&rate=5.122228897311732E-4]:6.952752121776E-1)[&rate=5.122228897311732E-4]:5.901869410207E-2)[&rate=5.122228897311732E-4]:2.604851483143E-1)[&rate=5.122228897311732E-4]:1.664425347512E0,146[&rate=5.122228897311732E-4]:6.152999182375E-1)[&rate=5.122228897311732E-4]:5.178651733897E-2)[&rate=5.122228897311732E-4]:1.685507692406E-2,39[&rate=5.122228897311732E-4]:5.637229332656E-1)[&rate=5.122228897311732E-4]:9.655433653598E-2,((101[&rate=5.122228897311732E-4]:7.100644881615E-1,(((3[&rate=5.122228897311732E-4]:7.100320408442E-1,((87[&rate=5.122228897311732E-4]:2.727594050231E-1,(((86[&rate=5.122228897311732E-4]:7.959387129085E-2,83[&rate=5.122228897311732E-4]:7.959387129085E-2)[&rate=5.122228897311732E-4]:1.908427393712E-2,(93[&rate=5.122228897311732E-4]:7.22808875618E-2,(85[&rate=5.122228897311732E-4]:4.152882440655E-2,84[&rate=5.122228897311732E-4]:4.152882440655E-2)[&rate=5.122228897311732E-4]:1.705343301823E-2)[&rate=5.122228897311732E-4]:4.009588780318E-2)[&rate=5.122228897311732E-4]:1.592932380339E-1,((91[&rate=5.122228897311732E-4]:3.328285663017E-2,90[&rate=5.122228897311732E-4]:3.328285663017E-2)[&rate=5.122228897311732E-4]:5.527472227953E-2,92[&rate=5.122228897311732E-4]:8.85575789097E-2)[&rate=5.122228897311732E-4]:1.831124344892E-1)[&rate=5.122228897311732E-4]:1.478802176122E-2)[&rate=5.122228897311732E-4]:3.081150719141E-2,(88[&rate=5.122228897311732E-4]:1.322777906359E-1,89[&rate=5.122228897311732E-4]:1.459764207729E-1)[&rate=5.122228897311732E-4]:1.712931215787E-1)[&rate=5.122228897311732E-4]:9.461871560268E-1)[&rate=5.122228897311732E-4]:2.036173768407E-1,(6[&rate=5.122228897311732E-4]:6.860035586956E-1,(18[&rate=5.122228897311732E-4]:6.99749175977E-1,(10[&rate=5.122228897311732E-4]:4.865954058665E-1,15[&rate=5.122228897311732E-4]:5.249515702499E-1)[&rate=5.122228897311732E-4]:1.665784276447E-1)[&rate=5.122228897311732E-4]:4.926808134877E-2)[&rate=5.122228897311732E-4]:2.797006535098E-1)[&rate=5.122228897311732E-4]:5.062713999791E-1,((((((148[&rate=5.122228897311732E-4]:3.681486438754E-1,143[&rate=5.122228897311732E-4]:3.654089178481E-1)[&rate=5.122228897311732E-4]:3.038480712127E-1,(116[&rate=5.122228897311732E-4]:5.464816969717E-1,(139[&rate=5.122228897311732E-4]:6.863649631992E-1,(111[&rate=5.122228897311732E-4]:4.715509360949E-2,106[&rate=5.122228897311732E-4]:3.071673744512E-2)[&rate=5.122228897311732E-4]:4.638674038363E-1)[&rate=5.122228897311732E-4]:1.12171528293E-1)[&rate=5.122228897311732E-4]:8.715885373272E-2)[&rate=5.122228897311732E-4]:2.076294531287E-1,((19[&rate=5.122228897311732E-4]:6.936329889151E-1,13[&rate=5.122228897311732E-4]:6.552768245314E-1)[&rate=5.122228897311732E-4]:1.667561591788E-1,((109[&rate=5.122228897311732E-4]:5.760713848758E-1,((108[&rate=5.122228897311732E-4]:3.133605290361E-1,107[&rate=5.122228897311732E-4]:3.161002550634E-1)[&rate=5.122228897311732E-4]:1.724068051706E-1,(114[&rate=5.122228897311732E-4]:3.117762549467E-1,104[&rate=5.122228897311732E-4]:3.720502275495E-1)[&rate=5.122228897311732E-4]:1.164568326845E-1)[&rate=5.122228897311732E-4]:6.838624245007E-2)[&rate=5.122228897311732E-4]:1.855941270417E-1,115[&rate=5.122228897311732E-4]:6.82213457123E-1)[&rate=5.122228897311732E-4]:5.762774576531E-2)[&rate=5.122228897311732E-4]:1.014288009448E-1)[&rate=5.122228897311732E-4]:1.645103718228E-1,((113[&rate=5.122228897311732E-4]:6.128020622701E-1,(105[&rate=5.122228897311732E-4]:5.689884575144E-1,(117[&rate=5.122228897311732E-4]:4.556155051033E-1,110[&rate=5.122228897311732E-4]:4.47396327021E-1)[&rate=5.122228897311732E-4]:1.435099387125E-1)[&rate=5.122228897311732E-4]:1.641634448182E-2)[&rate=5.122228897311732E-4]:2.315845178072E-1,((9[&rate=5.122228897311732E-4]:6.340322147892E-1,112[&rate=5.122228897311732E-4]:6.422513928712E-1)[&rate=5.122228897311732E-4]:9.242085913744E-2,((17[&rate=5.122228897311732E-4]:4.957896739394E-1,14[&rate=5.122228897311732E-4]:4.574335095557E-1)[&rate=5.122228897311732E-4]:8.36835138987E-2,(30[&rate=5.122228897311732E-4]:4.873542475412E-1,4[&rate=5.122228897311732E-4]:3.147515078152E-1)[&rate=5.122228897311732E-4]:1.68831269064E-1)[&rate=5.122228897311732E-4]:1.935552285543E-1)[&rate=5.122228897311732E-4]:1.097143280686E-1)[&rate=5.122228897311732E-4]:2.435855764006E-1)[&rate=5.122228897311732E-4]:1.663263249975E-1,(102[&rate=5.122228897311732E-4]:4.608906189622E-2,((((20[&rate=5.122228897311732E-4]:6.324946315265E-1,25[&rate=5.122228897311732E-4]:6.516727137183E-1)[&rate=5.122228897311732E-4]:8.953587738503E-2,23[&rate=5.122228897311732E-4]:7.302496869936E-1)[&rate=5.122228897311732E-4]:1.179241044663E-1,(11[&rate=5.122228897311732E-4]:6.47309396982E-1,140[&rate=5.122228897311732E-4]:6.281313147903E-1)[&rate=5.122228897311732E-4]:1.159328876287E-1)[&rate=5.122228897311732E-4]:3.470403531184E-1,((1[&rate=5.122228897311732E-4]:2.692514232873E-2,(21[&rate=5.122228897311732E-4]:4.446133495964E-1,28[&rate=5.122228897311732E-4]:4.692708838428E-1)[&rate=5.122228897311732E-4]:3.439556283489E-1)[&rate=5.122228897311732E-4]:7.84985088814E-2,24[&rate=5.122228897311732E-4]:8.862455690184E-1)[&rate=5.122228897311732E-4]:3.199274796696E-1)[&rate=5.122228897311732E-4]:1.559848824631E-3)[&rate=5.122228897311732E-4]:1.342368168395E-1)[&rate=5.122228897311732E-4]:5.171994538108E-2,((144[&rate=5.122228897311732E-4]:2.295714307418E-1,(145[&rate=5.122228897311732E-4]:2.049893574902E-1,141[&rate=5.122228897311732E-4]:2.022496314626E-1)[&rate=5.122228897311732E-4]:3.006152530658E-2)[&rate=5.122228897311732E-4]:3.545637041932E-1,142[&rate=5.122228897311732E-4]:5.8961458699E-1)[&rate=5.122228897311732E-4]:8.890065795926E-1)[&rate=5.122228897311732E-4]:1.906147195745E-1)[&rate=5.122228897311732E-4]:2.928833965251E-1)[&rate=5.122228897311732E-4]:8.296486710651E-1,(16[&rate=5.122228897311732E-4]:2.620230943292E0,40[&rate=5.122228897311732E-4]:5.347380171743E-1)[&rate=5.122228897311732E-4]:3.18109830585E-2)[&rate=5.122228897311732E-4]:9.37282695688E-2)[&rate=5.122228897311732E-4]:1.379840347098E-1,(96[&rate=5.122228897311732E-4]:8.419405106028E-1,((95[&rate=5.122228897311732E-4]:4.719429354842E-1,(94[&rate=5.122228897311732E-4]:1.512088537793E-1,100[&rate=5.122228897311732E-4]:1.512088537793E-1)[&rate=5.122228897311732E-4]:2.360346281528E-1)[&rate=5.122228897311732E-4]:2.472861727575E-1,(99[&rate=5.122228897311732E-4]:6.866507889825E-1,(97[&rate=5.122228897311732E-4]:4.531176401733E-1,98[&rate=5.122228897311732E-4]:6.525711920858E-1)[&rate=5.122228897311732E-4]:1.222167339953E-2)[&rate=5.122228897311732E-4]:4.350728100761E-2)[&rate=5.122228897311732E-4]:1.473015662955E-1)[&rate=5.122228897311732E-4]:7.10748922693E-2)[&rate=5.122228897311732E-4]:7.83524276393E-3)[&rate=5.122228897311732E-4]:4.592624489862E-1)[&rate=5.122228897311732E-4]:1.015424494062E-1,((((133[&rate=5.122228897311732E-4]:4.814848610545E-1,(137[&rate=5.122228897311732E-4]:3.469293992373E-1,134[&rate=5.122228897311732E-4]:2.756965225251E-1)[&rate=5.122228897311732E-4]:1.756513522282E-1)[&rate=5.122228897311732E-4]:1.363071805473E0,(125[&rate=5.122228897311732E-4]:5.745790417284E-1,(((75[&rate=5.122228897311732E-4]:7.54901399642E-1,((76[&rate=5.122228897311732E-4]:6.607473826913E-1,70[&rate=5.122228897311732E-4]:6.223912183078E-1)[&rate=5.122228897311732E-4]:2.090481287399E-2,74[&rate=5.122228897311732E-4]:6.816521955653E-1)[&rate=5.122228897311732E-4]:7.324920407678E-2)[&rate=5.122228897311732E-4]:1.862321523618E-1,((77[&rate=5.122228897311732E-4]:6.659806479075E-1,73[&rate=5.122228897311732E-4]:6.714600999622E-1)[&rate=5.122228897311732E-4]:3.555631889999E-2,(((71[&rate=5.122228897311732E-4]:4.922057773961E-2,79[&rate=5.122228897311732E-4]:7.661783801364E-2)[&rate=5.122228897311732E-4]:2.648537688314E-1,((72[&rate=5.122228897311732E-4]:2.083436659425E-1,78[&rate=5.122228897311732E-4]:2.302614741618E-1)[&rate=5.122228897311732E-4]:1.106975060956E-1,82[&rate=5.122228897311732E-4]:3.491781583395E-1)[&rate=5.122228897311732E-4]:5.126265877065E-4)[&rate=5.122228897311732E-4]:3.092389667431E-1,(80[&rate=5.122228897311732E-4]:3.78864415657E-1,81[&rate=5.122228897311732E-4]:3.78864415657E-1)[&rate=5.122228897311732E-4]:2.636269798489E-1)[&rate=5.122228897311732E-4]:1.520995486315E-2)[&rate=5.122228897311732E-4]:2.341171331416E-1)[&rate=5.122228897311732E-4]:4.426109933256E-1,(53[&rate=5.122228897311732E-4]:6.136372001187E-1,((103[&rate=5.122228897311732E-4]:5.039081675334E-1,(29[&rate=5.122228897311732E-4]:6.869213686227E-1,(5[&rate=5.122228897311732E-4]:2.874076255954E-1,12[&rate=5.122228897311732E-4]:3.257637899789E-1)[&rate=5.122228897311732E-4]:2.543082635753E-1)[&rate=5.122228897311732E-4]:4.986351123946E-2)[&rate=5.122228897311732E-4]:1.625028217516E0,52[&rate=5.122228897311732E-4]:4.646426504882E-1)[&rate=5.122228897311732E-4]:1.571912709419E-1)[&rate=5.122228897311732E-4]:2.364428659861E-2)[&rate=5.122228897311732E-4]:1.476800686724E-1)[&rate=5.122228897311732E-4]:2.775156141691E-1)[&rate=5.122228897311732E-4]:2.171352981841E-1,((57[&rate=5.122228897311732E-4]:6.692600835931E-1,((37[&rate=5.122228897311732E-4]:4.557984116632E-1,((54[&rate=5.122228897311732E-4]:3.008750255624E-1,58[&rate=5.122228897311732E-4]:3.582520747427E-1)[&rate=5.122228897311732E-4]:6.584515183486E-3,59[&rate=5.122228897311732E-4]:3.457109068661E-1)[&rate=5.122228897311732E-4]:7.183613867695E-2)[&rate=5.122228897311732E-4]:6.124910530848E-2,(56[&rate=5.122228897311732E-4]:4.453786445775E-1,55[&rate=5.122228897311732E-4]:4.453786445775E-1)[&rate=5.122228897311732E-4]:2.522078496236E-2)[&rate=5.122228897311732E-4]:1.877316923045E-1)[&rate=5.122228897311732E-4]:7.896164014201E-2,68[&rate=5.122228897311732E-4]:6.963091554291E-1)[&rate=5.122228897311732E-4]:2.062541319859E-1)[&rate=5.122228897311732E-4]:3.311909085519E-1,(((122[&rate=5.122228897311732E-4]:3.043054465336E-1,(123[&rate=5.122228897311732E-4]:6.278381529271E-2,124[&rate=5.122228897311732E-4]:6.005157485558E-2)[&rate=5.122228897311732E-4]:2.415216312409E-1)[&rate=5.122228897311732E-4]:3.325801608254E-1,67[&rate=5.122228897311732E-4]:1.356130570183E-1)[&rate=5.122228897311732E-4]:2.289311142363E-1,(((119[&rate=5.122228897311732E-4]:1.744197881094E0,(((138[&rate=5.122228897311732E-4]:2.213324801086E-1,136[&rate=5.122228897311732E-4]:8.982563079336E-2)[&rate=5.122228897311732E-4]:6.718603415894E-1,135[&rate=5.122228897311732E-4]:6.93192821698E-1)[&rate=5.122228897311732E-4]:2.253964805796E-1,120[&rate=5.122228897311732E-4]:1.170644096798E0)[&rate=5.122228897311732E-4]:4.776633733368E-1)[&rate=5.122228897311732E-4]:2.22125440728E-2,126[&rate=5.122228897311732E-4]:9.807079025228E-1)[&rate=5.122228897311732E-4]:6.073118916706E-1,66[&rate=5.122228897311732E-4]:3.408456045084E-1)[&rate=5.122228897311732E-4]:2.369856674623E-2)[&rate=5.122228897311732E-4]:3.2148938694E-1)[&rate=5.122228897311732E-4]:1.019643002863E-2)[&rate=5.122228897311732E-4]:2.052214392857E-1)[&rate=5.122228897311732E-4]:6.469845958645E-2);
tree STATE_60570000 [&joint=-20974.475196959957,lnP=-20974.475196959957] = [&R] (((34[&rate=5.634909875432233E-4]:2.414351358807E-2,((((125[&rate=5.634909875432233E-4]:1.02904836435E0,(((52[&rate=5.634909875432233E-4]:5.732966425642E-1,(103[&rate=5.634909875432233E-4]:5.297176816334E-1,(29[&rate=5.634909875432233E-4]:6.475434152191E-1,(5[&rate=5.634909875432233E-4]:4.286850515677E-2,12[&rate=5.634909875432233E-4]:8.122466954022E-2)[&rate=5.634909875432233E-4]:4.594694306103E-1)[&rate=5.634909875432233E-4]:1.15050978743E-1)[&rate=5.634909875432233E-4]:1.707872695492E0)[&rate=5.634909875432233E-4]:2.504561686638E-1,((137[&rate=5.634909875432233E-4]:4.593065327158E-1,134[&rate=5.634909875432233E-4]:3.880736560036E-1)[&rate=5.634909875432233E-4]:6.550278411533E-3,133[&rate=5.634909875432233E-4]:4.247609207163E-1)[&rate=5.634909875432233E-4]:1.172874666168E0)[&rate=5.634909875432233E-4]:8.746922322247E-2,(53[&rate=5.634909875432233E-4]:8.577802023555E-1,((75[&rate=5.634909875432233E-4]:7.025031764343E-1,(70[&rate=5.634909875432233E-4]:4.109198386144E-1,(76[&rate=5.634909875432233E-4]:3.385585595771E-1,74[&rate=5.634909875432233E-4]:3.385585595771E-1)[&rate=5.634909875432233E-4]:1.107174434207E-1)[&rate=5.634909875432233E-4]:2.532271734364E-1)[&rate=5.634909875432233E-4]:2.079543195185E-1,((((82[&rate=5.634909875432233E-4]:3.008063298249E-1,(79[&rate=5.634909875432233E-4]:1.863580103282E-1,(78[&rate=5.634909875432233E-4]:1.023065045968E-1,72[&rate=5.634909875432233E-4]:8.03886963775E-2)[&rate=5.634909875432233E-4]:8.40515057314E-2)[&rate=5.634909875432233E-4]:1.062291414146E-1)[&rate=5.634909875432233E-4]:4.945523841988E-2,(73[&rate=5.634909875432233E-4]:3.060137377226E-1,71[&rate=5.634909875432233E-4]:2.375205870377E-1)[&rate=5.634909875432233E-4]:7.712454285096E-2)[&rate=5.634909875432233E-4]:1.154573228315E-1,77[&rate=5.634909875432233E-4]:4.931161513503E-1)[&rate=5.634909875432233E-4]:2.846441942667E-1,(80[&rate=5.634909875432233E-4]:2.378207955369E-1,81[&rate=5.634909875432233E-4]:2.378207955369E-1)[&rate=5.634909875432233E-4]:4.961039336417E-1)[&rate=5.634909875432233E-4]:1.272176982811E-1)[&rate=5.634909875432233E-4]:6.937857650148E-1)[&rate=5.634909875432233E-4]:4.524511078355E-2)[&rate=5.634909875432233E-4]:3.364055648718E-1)[&rate=5.634909875432233E-4]:2.35099079996E-1,((59[&rate=5.634909875432233E-4]:4.034051737459E-1,(57[&rate=5.634909875432233E-4]:3.533178798279E-1,(54[&rate=5.634909875432233E-4]:2.629191046538E-1,(58[&rate=5.634909875432233E-4]:3.169624105186E-1,((56[&rate=5.634909875432233E-4]:1.446383172144E-1,55[&rate=5.634909875432233E-4]:1.446383172144E-1)[&rate=5.634909875432233E-4]:6.903543186574E-2,37[&rate=5.634909875432233E-4]:2.601218365119E-1)[&rate=5.634909875432233E-4]:7.596625706681E-2)[&rate=5.634909875432233E-4]:3.333743315537E-3)[&rate=5.634909875432233E-4]:4.94151686167E-2)[&rate=5.634909875432233E-4]:5.281953435511E-2)[&rate=5.634909875432233E-4]:2.35184683826E-1,68[&rate=5.634909875432233E-4]:5.894095297029E-1)[&rate=5.634909875432233E-4]:5.08071247976E-1)[&rate=5.634909875432233E-4]:2.600240447389E-1,(((((((((60[&rate=5.634909875432233E-4]:3.142737318373E-2,64[&rate=5.634909875432233E-4]:1.821123046904E-1)[&rate=5.634909875432233E-4]:4.558834374584E-2,62[&rate=5.634909875432233E-4]:2.687965388473E-1)[&rate=5.634909875432233E-4]:2.098199755917E-1,65[&rate=5.634909875432233E-4]:2.868356925213E-1)[&rate=5.634909875432233E-4]:2.613485781794E-1,(61[&rate=5.634909875432233E-4]:1.750692765504E-1,63[&rate=5.634909875432233E-4]:1.339733861394E-1)[&rate=5.634909875432233E-4]:5.64895816068E-1)[&rate=5.634909875432233E-4]:5.779011251485E-1,128[&rate=5.634909875432233E-4]:1.17814019037E0)[&rate=5.634909875432233E-4]:2.737122881036E-1,((((132[&rate=5.634909875432233E-4]:2.193225289773E-1,(130[&rate=5.634909875432233E-4]:1.399732458681E-1,131[&rate=5.634909875432233E-4]:1.427129718955E-1)[&rate=5.634909875432233E-4]:7.660955708176E-2)[&rate=5.634909875432233E-4]:3.711703470563E-3,129[&rate=5.634909875432233E-4]:2.202945064205E-1)[&rate=5.634909875432233E-4]:3.335525613255E-1,118[&rate=5.634909875432233E-4]:6.908333691158E-1)[&rate=5.634909875432233E-4]:1.685362376794E-1,69[&rate=5.634909875432233E-4]:8.703285109049E-1)[&rate=5.634909875432233E-4]:7.322088990753E-1)[&rate=5.634909875432233E-4]:3.190332005034E-1,((((46[&rate=5.634909875432233E-4]:4.607871061955E-1,43[&rate=5.634909875432233E-4]:4.607871061955E-1)[&rate=5.634909875432233E-4]:6.167900102723E-3,((48[&rate=5.634909875432233E-4]:2.597052537461E-1,42[&rate=5.634909875432233E-4]:2.214538876259E-1)[&rate=5.634909875432233E-4]:1.052609898029E-1,41[&rate=5.634909875432233E-4]:3.212503965546E-1)[&rate=5.634909875432233E-4]:9.105980100072E-2)[&rate=5.634909875432233E-4]:1.308848812845E-1,(47[&rate=5.634909875432233E-4]:5.080925247482E-1,((51[&rate=5.634909875432233E-4]:4.66692707598E-1,44[&rate=5.634909875432233E-4]:4.885506310952E-1)[&rate=5.634909875432233E-4]:5.795299689749E-3,(49[&rate=5.634909875432233E-4]:3.900266716562E-1,50[&rate=5.634909875432233E-4]:3.900266716562E-1)[&rate=5.634909875432233E-4]:7.69968547573E-2)[&rate=5.634909875432233E-4]:8.282113088969E-3)[&rate=5.634909875432233E-4]:8.974736283455E-2)[&rate=5.634909875432233E-4]:1.923044271239E-1,45[&rate=5.634909875432233E-4]:7.819475933953E-1)[&rate=5.634909875432233E-4]:2.1554187329E-1)[&rate=5.634909875432233E-4]:3.328040466333E-1,((127[&rate=5.634909875432233E-4]:2.530996608601E0,36[&rate=5.634909875432233E-4]:1.044866339578E-2)[&rate=5.634909875432233E-4]:4.208332369033E-1,(121[&rate=5.634909875432233E-4]:2.415935508748E0,35[&rate=5.634909875432233E-4]:2.899081114881E-1)[&rate=5.634909875432233E-4]:9.479844634522E-2)[&rate=5.634909875432233E-4]:1.90216044489E-1)[&rate=5.634909875432233E-4]:1.077347432454E-1,(38[&rate=5.634909875432233E-4]:9.934570630443E-1,(((97[&rate=5.634909875432233E-4]:4.824792705914E-1,(39[&rate=5.634909875432233E-4]:5.396301687304E-1,((16[&rate=5.634909875432233E-4]:2.46532379113E0,(2[&rate=5.634909875432233E-4]:1.186241024828E0,(((26[&rate=5.634909875432233E-4]:6.383102217478E-1,(7[&rate=5.634909875432233E-4]:2.778922172682E-1,8[&rate=5.634909875432233E-4]:2.778922172682E-1)[&rate=5.634909875432233E-4]:2.535686894111E-1)[&rate=5.634909875432233E-4]:7.799346382218E-2,31[&rate=5.634909875432233E-4]:7.601393020083E-1)[&rate=5.634909875432233E-4]:2.08372412263E-2,(22[&rate=5.634909875432233E-4]:4.598183753006E-1,27[&rate=5.634909875432233E-4]:4.762567314649E-1)[&rate=5.634909875432233E-4]:2.66363647386E-1)[&rate=5.634909875432233E-4]:6.326617418671E-1)[&rate=5.634909875432233E-4]:1.150315643014E0)[&rate=5.634909875432233E-4]:3.411640185013E-3,(101[&rate=5.634909875432233E-4]:7.692445447194E-1,((((10[&rate=5.634909875432233E-4]:3.757753094681E-1,15[&rate=5.634909875432233E-4]:4.141314738515E-1)[&rate=5.634909875432233E-4]:2.64163754756E-1,(6[&rate=5.634909875432233E-4]:3.429879878296E-1,18[&rate=5.634909875432233E-4]:4.060016864598E-1)[&rate=5.634909875432233E-4]:2.805127202301E-1)[&rate=5.634909875432233E-4]:4.140740924471E-2,(3[&rate=5.634909875432233E-4]:4.954818257875E-1,(((88[&rate=5.634909875432233E-4]:3.022054090134E-3,89[&rate=5.634909875432233E-4]:1.672068422715E-2)[&rate=5.634909875432233E-4]:1.931377939153E-1,87[&rate=5.634909875432233E-4]:1.961598480054E-1)[&rate=5.634909875432233E-4]:8.11942785875E-2,(((91[&rate=5.634909875432233E-4]:5.686648635411E-3,90[&rate=5.634909875432233E-4]:5.686648635411E-3)[&rate=5.634909875432233E-4]:1.49104117838E-1,92[&rate=5.634909875432233E-4]:1.547907664735E-1)[&rate=5.634909875432233E-4]:6.462218309399E-2,(83[&rate=5.634909875432233E-4]:1.619922458311E-1,(85[&rate=5.634909875432233E-4]:7.454377590735E-2,((84[&rate=5.634909875432233E-4]:1.939597841855E-2,93[&rate=5.634909875432233E-4]:3.309460855556E-2)[&rate=5.634909875432233E-4]:4.269195036645E-2,86[&rate=5.634909875432233E-4]:6.2087928785E-2)[&rate=5.634909875432233E-4]:1.245584712235E-2)[&rate=5.634909875432233E-4]:8.744846992371E-2)[&rate=5.634909875432233E-4]:4.372207359937E-2)[&rate=5.634909875432233E-4]:7.163980716248E-2)[&rate=5.634909875432233E-4]:7.578537265917E-1)[&rate=5.634909875432233E-4]:1.173714969965E-1)[&rate=5.634909875432233E-4]:7.877057714231E-1,(((((145[&rate=5.634909875432233E-4]:3.644481414266E-1,141[&rate=5.634909875432233E-4]:3.61708415399E-1)[&rate=5.634909875432233E-4]:1.279072042332E-1,144[&rate=5.634909875432233E-4]:4.868758936049E-1)[&rate=5.634909875432233E-4]:1.491198832221E-1,142[&rate=5.634909875432233E-4]:6.414752288819E-1)[&rate=5.634909875432233E-4]:8.196684812472E-1,(((((17[&rate=5.634909875432233E-4]:3.732749459198E-1,14[&rate=5.634909875432233E-4]:3.349187815361E-1)[&rate=5.634909875432233E-4]:3.409005325265E-1,(30[&rate=5.634909875432233E-4]:4.646974036071E-1,4[&rate=5.634909875432233E-4]:2.920946638811E-1)[&rate=5.634909875432233E-4]:3.261904036063E-1)[&rate=5.634909875432233E-4]:3.556271458794E-2,((113[&rate=5.634909875432233E-4]:6.163067115635E-1,9[&rate=5.634909875432233E-4]:6.080875334814E-1)[&rate=5.634909875432233E-4]:5.803797038766E-2,(112[&rate=5.634909875432233E-4]:7.898123693469E-2,117[&rate=5.634909875432233E-4]:8.172096296228E-2)[&rate=5.634909875432233E-4]:5.953634450164E-1)[&rate=5.634909875432233E-4]:3.703734669943E-2)[&rate=5.634909875432233E-4]:1.133442273435E-1,(105[&rate=5.634909875432233E-4]:6.908665163105E-1,110[&rate=5.634909875432233E-4]:7.127843245296E-1)[&rate=5.634909875432233E-4]:1.064624794098E-1)[&rate=5.634909875432233E-4]:2.215946612473E-1,((116[&rate=5.634909875432233E-4]:6.48999248486E-1,((148[&rate=5.634909875432233E-4]:2.756831615163E-1,143[&rate=5.634909875432233E-4]:2.729434354889E-1)[&rate=5.634909875432233E-4]:3.500437758029E-1,((111[&rate=5.634909875432233E-4]:2.355770495957E-3,139[&rate=5.634909875432233E-4]:1.776982362493E-1)[&rate=5.634909875432233E-4]:2.830366603572E-1,106[&rate=5.634909875432233E-4]:2.689540746888E-1)[&rate=5.634909875432233E-4]:3.786906708495E-1)[&rate=5.634909875432233E-4]:6.162847555048E-2)[&rate=5.634909875432233E-4]:1.981738143155E-1,((((108[&rate=5.634909875432233E-4]:2.599068779661E-1,(114[&rate=5.634909875432233E-4]:8.624323199444E-2,104[&rate=5.634909875432233E-4]:1.465172045972E-1)[&rate=5.634909875432233E-4]:1.161293993963E-1)[&rate=5.634909875432233E-4]:6.342571861582E-2,107[&rate=5.634909875432233E-4]:3.260723226093E-1)[&rate=5.634909875432233E-4]:9.025448027563E-2,109[&rate=5.634909875432233E-4]:4.355048850767E-1)[&rate=5.634909875432233E-4]:4.098290944251E-1,(115[&rate=5.634909875432233E-4]:6.004092838431E-1,(19[&rate=5.634909875432233E-4]:5.791138932548E-1,13[&rate=5.634909875432233E-4]:5.407577288711E-1)[&rate=5.634909875432233E-4]:1.418433357938E-1)[&rate=5.634909875432233E-4]:1.654726408642E-1)[&rate=5.634909875432233E-4]:8.129113809422E-2)[&rate=5.634909875432233E-4]:1.169560736181E-1)[&rate=5.634909875432233E-4]:2.422200531614E-1)[&rate=5.634909875432233E-4]:7.209676400333E-2,(((1[&rate=5.634909875432233E-4]:8.059517180252E-2,(28[&rate=5.634909875432233E-4]:4.093555148181E-1,21[&rate=5.634909875432233E-4]:3.846979805716E-1)[&rate=5.634909875432233E-4]:4.575410268474E-1)[&rate=5.634909875432233E-4]:6.044264050956E-2,24[&rate=5.634909875432233E-4]:9.218597301203E-1)[&rate=5.634909875432233E-4]:4.721149066208E-1,((((20[&rate=5.634909875432233E-4]:2.149289093566E-1,25[&rate=5.634909875432233E-4]:2.341069915483E-1)[&rate=5.634909875432233E-4]:4.071019275461E-1,23[&rate=5.634909875432233E-4]:6.302500149848E-1)[&rate=5.634909875432233E-4]:2.250446570519E-1,(140[&rate=5.634909875432233E-4]:6.992556135157E-1,11[&rate=5.634909875432233E-4]:7.184336957074E-1)[&rate=5.634909875432233E-4]:5.192946948005E-2)[&rate=5.634909875432233E-4]:5.090235368064E-1,102[&rate=5.634909875432233E-4]:2.136332773363E-1)[&rate=5.634909875432233E-4]:1.869752378839E-2)[&rate=5.634909875432233E-4]:5.433433054186E-2)[&rate=5.634909875432233E-4]:1.166336885679E-1)[&rate=5.634909875432233E-4]:3.714251765399E-1)[&rate=5.634909875432233E-4]:5.871621194717E-1)[&rate=5.634909875432233E-4]:1.56387663533E-1)[&rate=5.634909875432233E-4]:1.388735322719E-2)[&rate=5.634909875432233E-4]:1.041376695887E-1,(146[&rate=5.634909875432233E-4]:6.684381449083E-1,147[&rate=5.634909875432233E-4]:6.055966148537E-1)[&rate=5.634909875432233E-4]:1.094356258729E-1)[&rate=5.634909875432233E-4]:1.245399728208E-1,(((99[&rate=5.634909875432233E-4]:7.539284511142E-1,(40[&rate=5.634909875432233E-4]:5.604341174405E-1,96[&rate=5.634909875432233E-4]:6.751882158012E-1)[&rate=5.634909875432233E-4]:4.322110963009E-2)[&rate=5.634909875432233E-4]:6.225939120931E-2,98[&rate=5.634909875432233E-4]:7.943299188262E-1)[&rate=5.634909875432233E-4]:7.296509370572E-2,(95[&rate=5.634909875432233E-4]:8.224328626594E-1,(94[&rate=5.634909875432233E-4]:3.533560711052E-1,100[&rate=5.634909875432233E-4]:3.533560711052E-1)[&rate=5.634909875432233E-4]:3.843773380021E-1)[&rate=5.634909875432233E-4]:5.579111162127E-2)[&rate=5.634909875432233E-4]:4.331545238145E-2)[&rate=5.634909875432233E-4]:2.795679096062E-1)[&rate=5.634909875432233E-4]:2.915657290389E-1)[&rate=5.634909875432233E-4]:1.271268390779E-1)[&rate=5.634909875432233E-4]:5.335676153437E-2,(((122[&rate=5.634909875432233E-4]:3.930216165269E-1,(123[&rate=5.634909875432233E-4]:4.30312124065E-2,124[&rate=5.634909875432233E-4]:4.029897196937E-2)[&rate=5.634909875432233E-4]:3.499904041204E-1)[&rate=5.634909875432233E-4]:5.567361139798E-1,67[&rate=5.634909875432233E-4]:4.484851801661E-1)[&rate=5.634909875432233E-4]:2.059247753607E-1,((119[&rate=5.634909875432233E-4]:2.049101785295E0,(126[&rate=5.634909875432233E-4]:1.252908427947E0,(120[&rate=5.634909875432233E-4]:9.955152893954E-1,((138[&rate=5.634909875432233E-4]:3.120094932821E-1,136[&rate=5.634909875432233E-4]:1.805026439669E-1)[&rate=5.634909875432233E-4]:3.911712137876E-1,135[&rate=5.634909875432233E-4]:5.031807070697E-1)[&rate=5.634909875432233E-4]:2.402797878052E-1)[&rate=5.634909875432233E-4]:9.472052502367E-1)[&rate=5.634909875432233E-4]:1.049083470443E-2)[&rate=5.634909875432233E-4]:5.935519025846E-1,66[&rate=5.634909875432233E-4]:6.097769755514E-1)[&rate=5.634909875432233E-4]:4.463297997545E-2)[&rate=5.634909875432233E-4]:2.087309906531E-1)[&rate=5.634909875432233E-4]:2.401626603824E-2)[&rate=5.634909875432233E-4]:1.498759400611E-3,32[&rate=5.634909875432233E-4]:3.724464769591E-3)[&rate=5.634909875432233E-4]:1.958595056245E-2,33[&rate=5.634909875432233E-4]:2.878986738676E-2);
tree STATE_60660000 [&joint=-20952.564282983436,lnP=-20952.564282983436] = [&R] ((((((((126[&rate=6.255814849516676E-4]:9.724478635774E-1,120[&rate=6.255814849516676E-4]:1.662259975262E0)[&rate=6.255814849516676E-4]:1.788533834629E-1,(119[&rate=6.255814849516676E-4]:1.806719877419E0,(135[&rate=6.255814849516676E-4]:5.463951474686E-1,(138[&rate=6.255814849516676E-4]:4.779672501696E-1,136[&rate=6.255814849516676E-4]:3.464604008544E-1)[&rate=6.255814849516676E-4]:2.684278972991E-1)[&rate=6.255814849516676E-4]:9.123795244707E-1)[&rate=6.255814849516676E-4]:1.302838922652E-1)[&rate=6.255814849516676E-4]:4.432732260576E-1,(((122[&rate=6.255814849516676E-4]:1.857746807646E-1,(124[&rate=6.255814849516676E-4]:1.801522575629E-1,123[&rate=6.255814849516676E-4]:1.82884498E-1)[&rate=6.255814849516676E-4]:2.8901827646E-3)[&rate=6.255814849516676E-4]:5.710927664668E-1,67[&rate=6.255814849516676E-4]:2.555948968908E-1)[&rate=6.255814849516676E-4]:1.454467162781E-2,66[&rate=6.255814849516676E-4]:2.701395685186E-1)[&rate=6.255814849516676E-4]:7.726071489423E-2)[&rate=6.255814849516676E-4]:8.393761682225E-2,(((((53[&rate=6.255814849516676E-4]:5.453000194047E-1,(133[&rate=6.255814849516676E-4]:3.796471887789E-1,(137[&rate=6.255814849516676E-4]:2.56791153287E-1,134[&rate=6.255814849516676E-4]:1.855582765748E-1)[&rate=6.255814849516676E-4]:1.63951925903E-1)[&rate=6.255814849516676E-4]:9.477323275939E-1)[&rate=6.255814849516676E-4]:1.008029366194E-1,((103[&rate=6.255814849516676E-4]:6.172219871001E-1,(29[&rate=6.255814849516676E-4]:5.323876354774E-1,(5[&rate=6.255814849516676E-4]:2.682587445825E-1,12[&rate=6.255814849516676E-4]:3.066149089659E-1)[&rate=6.255814849516676E-4]:1.189234114429E-1)[&rate=6.255814849516676E-4]:3.177110639516E-1)[&rate=6.255814849516676E-4]:1.601930583454E0,52[&rate=6.255814849516676E-4]:5.548588359931E-1)[&rate=6.255814849516676E-4]:9.94408413423E-2)[&rate=6.255814849516676E-4]:4.599540391528E-2,((75[&rate=6.255814849516676E-4]:5.818500689833E-1,(70[&rate=6.255814849516676E-4]:4.954300341222E-1,(76[&rate=6.255814849516676E-4]:4.301914375532E-1,74[&rate=6.255814849516676E-4]:4.301914375532E-1)[&rate=6.255814849516676E-4]:1.035947609525E-1)[&rate=6.255814849516676E-4]:4.806387047764E-2)[&rate=6.255814849516676E-4]:2.616056958097E-1,((80[&rate=6.255814849516676E-4]:1.141794287099E-1,81[&rate=6.255814849516676E-4]:1.141794287099E-1)[&rate=6.255814849516676E-4]:3.89115643755E-1,(((77[&rate=6.255814849516676E-4]:3.553673061792E-1,((79[&rate=6.255814849516676E-4]:1.670719068825E-1,(78[&rate=6.255814849516676E-4]:7.326910075196E-2,72[&rate=6.255814849516676E-4]:5.135129253265E-2)[&rate=6.255814849516676E-4]:9.380280613052E-2)[&rate=6.255814849516676E-4]:4.274696026961E-2,82[&rate=6.255814849516676E-4]:2.180380452342E-1)[&rate=6.255814849516676E-4]:1.09932000671E-1)[&rate=6.255814849516676E-4]:1.184887763324E-2,73[&rate=6.255814849516676E-4]:3.726956358671E-1)[&rate=6.255814849516676E-4]:1.099763905629E-1,71[&rate=6.255814849516676E-4]:4.141788757452E-1)[&rate=6.255814849516676E-4]:6.993811452787E-2)[&rate=6.255814849516676E-4]:2.908456238351E-1)[&rate=6.255814849516676E-4]:5.951056537584E-1)[&rate=6.255814849516676E-4]:1.602063798782E-1,125[&rate=6.255814849516676E-4]:6.419222261563E-1)[&rate=6.255814849516676E-4]:3.389390001077E-1,((((56[&rate=6.255814849516676E-4]:2.788006439656E-1,55[&rate=6.255814849516676E-4]:2.788006439656E-1)[&rate=6.255814849516676E-4]:1.151634542042E-2,((58[&rate=6.255814849516676E-4]:1.580402005107E-1,37[&rate=6.255814849516676E-4]:1.771658835708E-1)[&rate=6.255814849516676E-4]:1.288934634286E-1,(59[&rate=6.255814849516676E-4]:1.441510274958E-1,54[&rate=6.255814849516676E-4]:1.058996613756E-1)[&rate=6.255814849516676E-4]:1.236569533834E-1)[&rate=6.255814849516676E-4]:3.070572981843E-2)[&rate=6.255814849516676E-4]:5.905791986916E-2,57[&rate=6.255814849516676E-4]:3.603038710039E-1)[&rate=6.255814849516676E-4]:1.37786405189E-1,68[&rate=6.255814849516676E-4]:4.461777078869E-1)[&rate=6.255814849516676E-4]:3.680168517104E-1)[&rate=6.255814849516676E-4]:1.6486397841E-1)[&rate=6.255814849516676E-4]:1.389444281233E-1,((38[&rate=6.255814849516676E-4]:5.183729588733E-1,((((95[&rate=6.255814849516676E-4]:3.756853167252E-1,(94[&rate=6.255814849516676E-4]:2.535854119722E-1,100[&rate=6.255814849516676E-4]:2.535854119722E-1)[&rate=6.255814849516676E-4]:3.740045120091E-2)[&rate=6.255814849516676E-4]:1.966437073635E-1,(99[&rate=6.255814849516676E-4]:4.978759221207E-1,96[&rate=6.255814849516676E-4]:4.623567964379E-1)[&rate=6.255814849516676E-4]:8.538206371641E-2)[&rate=6.255814849516676E-4]:5.751406949042E-4,98[&rate=6.255814849516676E-4]:5.619752030348E-1)[&rate=6.255814849516676E-4]:5.991535498223E-2,((((147[&rate=6.255814849516676E-4]:4.340316926774E-1,(97[&rate=6.255814849516676E-4]:2.868630023415E-1,16[&rate=6.255814849516676E-4]:2.443394179825E0)[&rate=6.255814849516676E-4]:1.875338978933E-2)[&rate=6.255814849516676E-4]:9.957408897967E-3,(146[&rate=6.255814849516676E-4]:4.919554365745E-1,(101[&rate=6.255814849516676E-4]:1.240138661079E0,((((3[&rate=6.255814849516676E-4]:3.363637726342E-1,18[&rate=6.255814849516676E-4]:4.514322657848E-1)[&rate=6.255814849516676E-4]:2.401029294176E-1,(6[&rate=6.255814849516676E-4]:3.553793264755E-1,(10[&rate=6.255814849516676E-4]:2.774344830843E-1,15[&rate=6.255814849516676E-4]:3.157906474678E-1)[&rate=6.255814849516676E-4]:9.438319955555E-2)[&rate=6.255814849516676E-4]:2.731421700968E-1)[&rate=6.255814849516676E-4]:8.037774878793E-2,(((((91[&rate=6.255814849516676E-4]:4.121860875551E-2,90[&rate=6.255814849516676E-4]:4.121860875551E-2)[&rate=6.255814849516676E-4]:7.471655871501E-2,92[&rate=6.255814849516676E-4]:1.159351674705E-1)[&rate=6.255814849516676E-4]:6.373218863612E-2,((86[&rate=6.255814849516676E-4]:1.294813572454E-1,((83[&rate=6.255814849516676E-4]:1.11819702976E-1,85[&rate=6.255814849516676E-4]:1.11819702976E-1)[&rate=6.255814849516676E-4]:2.671164002894E-3,84[&rate=6.255814849516676E-4]:1.144908669789E-1)[&rate=6.255814849516676E-4]:1.499049026655E-2)[&rate=6.255814849516676E-4]:3.611395361814E-3,93[&rate=6.255814849516676E-4]:1.467913827443E-1)[&rate=6.255814849516676E-4]:3.287597336236E-2)[&rate=6.255814849516676E-4]:3.715219874823E-2,(88[&rate=6.255814849516676E-4]:1.37203123978E-1,89[&rate=6.255814849516676E-4]:1.50901754115E-1)[&rate=6.255814849516676E-4]:6.591780073984E-2)[&rate=6.255814849516676E-4]:9.935419211232E-2,87[&rate=6.255814849516676E-4]:3.024751168302E-1)[&rate=6.255814849516676E-4]:8.940953614067E-1)[&rate=6.255814849516676E-4]:1.236095927193E0,((102[&rate=6.255814849516676E-4]:2.099332007742E-1,(((1[&rate=6.255814849516676E-4]:3.160961648985E-2,(28[&rate=6.255814849516676E-4]:6.573972310803E-1,21[&rate=6.255814849516676E-4]:6.327396968338E-1)[&rate=6.255814849516676E-4]:1.605137552725E-1)[&rate=6.255814849516676E-4]:1.126451211184E-1,24[&rate=6.255814849516676E-4]:9.250766554165E-1)[&rate=6.255814849516676E-4]:4.004935031918E-1,((140[&rate=6.255814849516676E-4]:5.019021388476E-1,11[&rate=6.255814849516676E-4]:5.210802210394E-1)[&rate=6.255814849516676E-4]:1.054014423715E-1,((25[&rate=6.255814849516676E-4]:4.445344260942E-1,20[&rate=6.255814849516676E-4]:4.253563439024E-1)[&rate=6.255814849516676E-4]:1.923311237086E-1,23[&rate=6.255814849516676E-4]:6.259066456931E-1)[&rate=6.255814849516676E-4]:8.5506524567E-2)[&rate=6.255814849516676E-4]:6.031980842386E-1)[&rate=6.255814849516676E-4]:4.600687778224E-2)[&rate=6.255814849516676E-4]:3.568902822488E-1,(((((112[&rate=6.255814849516676E-4]:5.532521917888E-1,((30[&rate=6.255814849516676E-4]:2.638790129682E-1,4[&rate=6.255814849516676E-4]:9.127627324214E-2)[&rate=6.255814849516676E-4]:3.925825744795E-1,9[&rate=6.255814849516676E-4]:5.331739162148E-1)[&rate=6.255814849516676E-4]:1.185909749201E-2)[&rate=6.255814849516676E-4]:8.16603748091E-2,(117[&rate=6.255814849516676E-4]:5.700605435189E-1,((110[&rate=6.255814849516676E-4]:5.529814490036E-1,113[&rate=6.255814849516676E-4]:5.584609010583E-1)[&rate=6.255814849516676E-4]:5.484829930517E-3,105[&rate=6.255814849516676E-4]:5.365484707151E-1)[&rate=6.255814849516676E-4]:3.375086502479E-3)[&rate=6.255814849516676E-4]:6.759174910661E-2)[&rate=6.255814849516676E-4]:4.914109520099E-2,(17[&rate=6.255814849516676E-4]:3.797913696838E-1,14[&rate=6.255814849516676E-4]:3.414352053002E-1)[&rate=6.255814849516676E-4]:3.426184564988E-1)[&rate=6.255814849516676E-4]:2.370378857102E-1,(((116[&rate=6.255814849516676E-4]:5.457707046156E-1,(139[&rate=6.255814849516676E-4]:4.750924472912E-1,(111[&rate=6.255814849516676E-4]:6.509525385545E-2,106[&rate=6.255814849516676E-4]:4.865689769108E-2)[&rate=6.255814849516676E-4]:2.346547276824E-1)[&rate=6.255814849516676E-4]:3.227330518449E-1)[&rate=6.255814849516676E-4]:7.555812499435E-3,(148[&rate=6.255814849516676E-4]:3.091117698212E-1,143[&rate=6.255814849516676E-4]:3.063720437938E-1)[&rate=6.255814849516676E-4]:2.825709116775E-1)[&rate=6.255814849516676E-4]:1.052151085215E-1,((19[&rate=6.255814849516676E-4]:4.016710329626E-1,13[&rate=6.255814849516676E-4]:3.63314868579E-1)[&rate=6.255814849516676E-4]:2.875619594826E-1,(((108[&rate=6.255814849516676E-4]:1.644956064669E-1,(114[&rate=6.255814849516676E-4]:1.22834702166E-3,104[&rate=6.255814849516676E-4]:6.150231962443E-2)[&rate=6.255814849516676E-4]:1.057330128698E-1)[&rate=6.255814849516676E-4]:1.404382141757E-1,(109[&rate=6.255814849516676E-4]:2.847537889558E-1,107[&rate=6.255814849516676E-4]:2.655757067641E-1)[&rate=6.255814849516676E-4]:4.209783990592E-2)[&rate=6.255814849516676E-4]:2.098231113522E-1,115[&rate=6.255814849516676E-4]:4.572226854194E-1)[&rate=6.255814849516676E-4]:1.114623618203E-1)[&rate=6.255814849516676E-4]:8.985657839688E-2)[&rate=6.255814849516676E-4]:1.803581410507E-1)[&rate=6.255814849516676E-4]:4.683228465118E-1,((141[&rate=6.255814849516676E-4]:4.992269919241E-1,(144[&rate=6.255814849516676E-4]:4.809268196414E-1,145[&rate=6.255814849516676E-4]:4.864062716963E-1)[&rate=6.255814849516676E-4]:1.556044625538E-2)[&rate=6.255814849516676E-4]:3.069856447367E-1,142[&rate=6.255814849516676E-4]:8.089523626884E-1)[&rate=6.255814849516676E-4]:7.530647710588E-1)[&rate=6.255814849516676E-4]:2.513816917416E-1)[&rate=6.255814849516676E-4]:3.288566210371E-1)[&rate=6.255814849516676E-4]:3.499380090743E-1)[&rate=6.255814849516676E-4]:1.047623552539E-1)[&rate=6.255814849516676E-4]:1.487519505539E-2)[&rate=6.255814849516676E-4]:7.37584895972E-2,(((((26[&rate=6.255814849516676E-4]:6.505411082708E-1,(7[&rate=6.255814849516676E-4]:3.525954782107E-1,8[&rate=6.255814849516676E-4]:3.525954782107E-1)[&rate=6.255814849516676E-4]:1.910963149916E-1)[&rate=6.255814849516676E-4]:1.240755521008E-1,31[&rate=6.255814849516676E-4]:8.184522768101E-1)[&rate=6.255814849516676E-4]:8.874627618839E-3,(22[&rate=6.255814849516676E-4]:5.010726956672E-1,27[&rate=6.255814849516676E-4]:5.175110518316E-1)[&rate=6.255814849516676E-4]:2.714596882137E-1)[&rate=6.255814849516676E-4]:2.832703779539E-1,2[&rate=6.255814849516676E-4]:8.832000221087E-1)[&rate=6.255814849516676E-4]:1.414802655494E0,39[&rate=6.255814849516676E-4]:3.412768747733E-1)[&rate=6.255814849516676E-4]:1.190936672189E-1)[&rate=6.255814849516676E-4]:1.583822154802E-2,40[&rate=6.255814849516676E-4]:4.762087635402E-1)[&rate=6.255814849516676E-4]:1.726649393053E-2)[&rate=6.255814849516676E-4]:9.320371233161E-2)[&rate=6.255814849516676E-4]:3.821506036543E-1,((36[&rate=6.255814849516676E-4]:2.23098156052E-1,(35[&rate=6.255814849516676E-4]:2.956384073191E-2,(127[&rate=6.255814849516676E-4]:2.255054975244E0,121[&rate=6.255814849516676E-4]:1.813959084833E0)[&rate=6.255814849516676E-4]:3.416321531594E-1)[&rate=6.255814849516676E-4]:1.469589728544E-1)[&rate=6.255814849516676E-4]:2.195842207848E-2,((128[&rate=6.255814849516676E-4]:1.241459115087E0,((118[&rate=6.255814849516676E-4]:7.339612122586E-1,(((131[&rate=6.255814849516676E-4]:1.537829774733E-1,130[&rate=6.255814849516676E-4]:1.510432514459E-1)[&rate=6.255814849516676E-4]:1.828978977485E-1,(132[&rate=6.255814849516676E-4]:1.658548330758E-1,129[&rate=6.255814849516676E-4]:1.631151070484E-1)[&rate=6.255814849516676E-4]:1.70826042146E-1)[&rate=6.255814849516676E-4]:2.303844174985E-1,69[&rate=6.255814849516676E-4]:7.122707721726E-1)[&rate=6.255814849516676E-4]:3.264934419567E-2)[&rate=6.255814849516676E-4]:5.671994197678E-1,((((62[&rate=6.255814849516676E-4]:3.120148555332E-1,60[&rate=6.255814849516676E-4]:1.202340336154E-1)[&rate=6.255814849516676E-4]:4.487984735509E-2,65[&rate=6.255814849516676E-4]:1.651138809705E-1)[&rate=6.255814849516676E-4]:7.09758675455E-3,64[&rate=6.255814849516676E-4]:3.228963992317E-1)[&rate=6.255814849516676E-4]:2.452823398506E-1,(61[&rate=6.255814849516676E-4]:2.421803355598E-1,63[&rate=6.255814849516676E-4]:2.010844451487E-1)[&rate=6.255814849516676E-4]:3.670942939336E-1)[&rate=6.255814849516676E-4]:6.91886002533E-1)[&rate=6.255814849516676E-4]:8.002451045816E-2)[&rate=6.255814849516676E-4]:4.406459891305E-1,(45[&rate=6.255814849516676E-4]:7.358670269641E-1,((49[&rate=6.255814849516676E-4]:4.115610443191E-1,50[&rate=6.255814849516676E-4]:4.115610443191E-1)[&rate=6.255814849516676E-4]:2.298026880195E-1,((43[&rate=6.255814849516676E-4]:5.158503514149E-1,(((48[&rate=6.255814849516676E-4]:1.907037356273E-1,42[&rate=6.255814849516676E-4]:1.524523695071E-1)[&rate=6.255814849516676E-4]:6.973990809399E-2,41[&rate=6.255814849516676E-4]:2.167277967269E-1)[&rate=6.255814849516676E-4]:2.271514551582E-1,46[&rate=6.255814849516676E-4]:4.985240606281E-1)[&rate=6.255814849516676E-4]:1.732629078682E-2)[&rate=6.255814849516676E-4]:6.979834116136E-2,((44[&rate=6.255814849516676E-4]:3.651972979118E-1,47[&rate=6.255814849516676E-4]:3.706617787861E-1)[&rate=6.255814849516676E-4]:1.066458942745E-1,51[&rate=6.255814849516676E-4]:4.499852686891E-1)[&rate=6.255814849516676E-4]:1.083410195157E-1)[&rate=6.255814849516676E-4]:8.850192500808E-2)[&rate=6.255814849516676E-4]:6.991313069118E-2)[&rate=6.255814849516676E-4]:1.728418649623E-1)[&rate=6.255814849516676E-4]:4.514325473471E-2)[&rate=6.255814849516676E-4]:9.967688034731E-2)[&rate=6.255814849516676E-4]:2.721242123462E-1)[&rate=6.255814849516676E-4]:2.934635795535E-1,34[&rate=6.255814849516676E-4]:7.322092817352E-4)[&rate=6.255814849516676E-4]:2.811666732951E-2,32[&rate=6.255814849516676E-4]:6.931068392158E-3)[&rate=6.255814849516676E-4]:2.189967497306E-2,33[&rate=6.255814849516676E-4]:3.431019541993E-2);
tree STATE_60750000 [&joint=-20983.681243077088,lnP=-20983.681243077088] = [&R] (33[&rate=5.721618819904473E-4]:7.133255414686E-2,(((((((((56[&rate=5.721618819904473E-4]:1.977973644851E-1,(59[&rate=5.721618819904473E-4]:8.141304944924E-2,37[&rate=5.721618819904473E-4]:1.196644155695E-1)[&rate=5.721618819904473E-4]:1.245810363474E-1)[&rate=5.721618819904473E-4]:1.57394455736E-2,(58[&rate=5.721618819904473E-4]:2.110432086508E-1,54[&rate=5.721618819904473E-4]:1.536661594705E-1)[&rate=5.721618819904473E-4]:2.981600577958E-2)[&rate=5.721618819904473E-4]:5.466367182554E-2,55[&rate=5.721618819904473E-4]:2.682004818842E-1)[&rate=5.721618819904473E-4]:1.275930561209E-1,57[&rate=5.721618819904473E-4]:4.067224997538E-1)[&rate=5.721618819904473E-4]:1.704332557952E-1,68[&rate=5.721618819904473E-4]:5.25243187243E-1)[&rate=5.721618819904473E-4]:3.668278355276E-1,(125[&rate=5.721618819904473E-4]:8.652423600367E-1,((((137[&rate=5.721618819904473E-4]:5.013612966666E-1,(134[&rate=5.721618819904473E-4]:3.271536747081E-1,133[&rate=5.721618819904473E-4]:3.572906610093E-1)[&rate=5.721618819904473E-4]:1.029747452462E-1)[&rate=5.721618819904473E-4]:8.531369665439E-1,(((76[&rate=5.721618819904473E-4]:6.380411367382E-1,(70[&rate=5.721618819904473E-4]:2.34634865558E-1,74[&rate=5.721618819904473E-4]:2.729910299414E-1)[&rate=5.721618819904473E-4]:3.650501067968E-1)[&rate=5.721618819904473E-4]:1.650230247225E-2,75[&rate=5.721618819904473E-4]:6.545434392105E-1)[&rate=5.721618819904473E-4]:5.301686202503E-2,((82[&rate=5.721618819904473E-4]:2.365673395384E-1,((72[&rate=5.721618819904473E-4]:1.934734478203E-2,78[&rate=5.721618819904473E-4]:4.126515300134E-2)[&rate=5.721618819904473E-4]:1.299485619156E-1,79[&rate=5.721618819904473E-4]:1.712137149169E-1)[&rate=5.721618819904473E-4]:5.713444653942E-2)[&rate=5.721618819904473E-4]:2.925762391082E-1,(((71[&rate=5.721618819904473E-4]:1.049856270824E-1,73[&rate=5.721618819904473E-4]:1.734787777672E-1)[&rate=5.721618819904473E-4]:2.587289603698E-1,(80[&rate=5.721618819904473E-4]:1.2023940836E-1,81[&rate=5.721618819904473E-4]:1.2023940836E-1)[&rate=5.721618819904473E-4]:2.626532612839E-1)[&rate=5.721618819904473E-4]:1.267093617524E-1,77[&rate=5.721618819904473E-4]:5.534376478347E-1)[&rate=5.721618819904473E-4]:3.103191085914E-3)[&rate=5.721618819904473E-4]:1.455400102601E-1)[&rate=5.721618819904473E-4]:5.702256332078E-1)[&rate=5.721618819904473E-4]:4.85011486834E-4,((103[&rate=5.721618819904473E-4]:4.802882930533E-1,(29[&rate=5.721618819904473E-4]:5.528826255153E-1,(5[&rate=5.721618819904473E-4]:1.436943214608E-1,12[&rate=5.721618819904473E-4]:1.820504858443E-1)[&rate=5.721618819904473E-4]:2.639828246025E-1)[&rate=5.721618819904473E-4]:1.602823798668E-1)[&rate=5.721618819904473E-4]:1.364339605609E0,52[&rate=5.721618819904473E-4]:1.803341641009E-1)[&rate=5.721618819904473E-4]:3.596704445285E-1)[&rate=5.721618819904473E-4]:2.687061999351E-2,53[&rate=5.721618819904473E-4]:5.586785073115E-1)[&rate=5.721618819904473E-4]:5.169463663864E-1)[&rate=5.721618819904473E-4]:1.934953294006E-1)[&rate=5.721618819904473E-4]:5.203081179258E-1,((38[&rate=5.721618819904473E-4]:7.352647415671E-1,(((146[&rate=5.721618819904473E-4]:4.974083634221E-1,40[&rate=5.721618819904473E-4]:3.771897841872E-1)[&rate=5.721618819904473E-4]:1.445645251401E-1,(((16[&rate=5.721618819904473E-4]:2.448022522677E0,97[&rate=5.721618819904473E-4]:2.914913451935E-1)[&rate=5.721618819904473E-4]:2.694682559041E-2,39[&rate=5.721618819904473E-4]:3.894764221501E-1)[&rate=5.721618819904473E-4]:9.367856577412E-3,((98[&rate=5.721618819904473E-4]:3.035602589113E-1,147[&rate=5.721618819904473E-4]:2.325220075453E-1)[&rate=5.721618819904473E-4]:2.042140716771E-1,((2[&rate=5.721618819904473E-4]:7.413589600047E-1,((22[&rate=5.721618819904473E-4]:2.427108307771E-1,27[&rate=5.721618819904473E-4]:2.591491869415E-1)[&rate=5.721618819904473E-4]:4.878590334691E-1,(((7[&rate=5.721618819904473E-4]:2.946208800927E-1,8[&rate=5.721618819904473E-4]:2.946208800927E-1)[&rate=5.721618819904473E-4]:2.686835102065E-1,26[&rate=5.721618819904473E-4]:6.701537053676E-1)[&rate=5.721618819904473E-4]:3.29150485747E-2,31[&rate=5.721618819904473E-4]:7.469043703807E-1)[&rate=5.721618819904473E-4]:3.846001441352E-2)[&rate=5.721618819904473E-4]:1.833918354845E-1)[&rate=5.721618819904473E-4]:1.57483329432E0,(101[&rate=5.721618819904473E-4]:7.124848668607E-1,(((3[&rate=5.721618819904473E-4]:8.845077657471E-1,((6[&rate=5.721618819904473E-4]:5.231871139483E-1,18[&rate=5.721618819904473E-4]:5.862008125784E-1)[&rate=5.721618819904473E-4]:8.386863106674E-2,(10[&rate=5.721618819904473E-4]:3.610060898251E-1,15[&rate=5.721618819904473E-4]:3.993622542086E-1)[&rate=5.721618819904473E-4]:2.624880113543E-1)[&rate=5.721618819904473E-4]:3.295068152526E-1)[&rate=5.721618819904473E-4]:1.444018365623E-1,((88[&rate=5.721618819904473E-4]:4.502593803255E-2,89[&rate=5.721618819904473E-4]:5.872456816957E-2)[&rate=5.721618819904473E-4]:6.813664501189E-1,(87[&rate=5.721618819904473E-4]:2.751819497201E-1,(((86[&rate=5.721618819904473E-4]:1.977039473627E-2,85[&rate=5.721618819904473E-4]:1.977039473627E-2)[&rate=5.721618819904473E-4]:8.776338624539E-2,((93[&rate=5.721618819904473E-4]:5.784171180077E-2,84[&rate=5.721618819904473E-4]:4.414308166376E-2)[&rate=5.721618819904473E-4]:1.959153813534E-2,83[&rate=5.721618819904473E-4]:6.37346197991E-2)[&rate=5.721618819904473E-4]:4.379916118256E-2)[&rate=5.721618819904473E-4]:1.658014110317E-1,((91[&rate=5.721618819904473E-4]:4.076183897939E-2,90[&rate=5.721618819904473E-4]:4.076183897939E-2)[&rate=5.721618819904473E-4]:1.018049484696E-1,92[&rate=5.721618819904473E-4]:1.42566787449E-1)[&rate=5.721618819904473E-4]:1.444670347014E-1)[&rate=5.721618819904473E-4]:1.846757706658E-3)[&rate=5.721618819904473E-4]:4.512104384313E-1)[&rate=5.721618819904473E-4]:8.422432415551E-1)[&rate=5.721618819904473E-4]:1.247728741079E-1,(((142[&rate=5.721618819904473E-4]:4.361423644876E-1,(141[&rate=5.721618819904473E-4]:2.191764500379E-1,(144[&rate=5.721618819904473E-4]:1.520424973077E-1,145[&rate=5.721618819904473E-4]:1.575219493627E-1)[&rate=5.721618819904473E-4]:6.439422670282E-2)[&rate=5.721618819904473E-4]:2.142261884221E-1)[&rate=5.721618819904473E-4]:8.508915426271E-1,(((((19[&rate=5.721618819904473E-4]:6.038542273867E-1,13[&rate=5.721618819904473E-4]:5.65498063003E-1)[&rate=5.721618819904473E-4]:2.428750235323E-1,115[&rate=5.721618819904473E-4]:7.261813057134E-1)[&rate=5.721618819904473E-4]:1.638156464838E-1,((109[&rate=5.721618819904473E-4]:3.759639574637E-1,107[&rate=5.721618819904473E-4]:3.567858752719E-1)[&rate=5.721618819904473E-4]:2.639101019066E-1,((114[&rate=5.721618819904473E-4]:8.080366530235E-2,104[&rate=5.721618819904473E-4]:1.410776379051E-1)[&rate=5.721618819904473E-4]:4.105893865121E-1,108[&rate=5.721618819904473E-4]:5.489272983898E-1)[&rate=5.721618819904473E-4]:6.902895276131E-2)[&rate=5.721618819904473E-4]:3.295749476214E-1)[&rate=5.721618819904473E-4]:2.727797503236E-2,((148[&rate=5.721618819904473E-4]:3.253206863803E-1,143[&rate=5.721618819904473E-4]:3.225809603529E-1)[&rate=5.721618819904473E-4]:4.6804941174E-1,(116[&rate=5.721618819904473E-4]:6.064952098034E-1,((139[&rate=5.721618819904473E-4]:3.969007897886E-1,111[&rate=5.721618819904473E-4]:2.215583240352E-1)[&rate=5.721618819904473E-4]:8.960335574704E-2,106[&rate=5.721618819904473E-4]:2.947233236179E-1)[&rate=5.721618819904473E-4]:3.720458587883E-1)[&rate=5.721618819904473E-4]:1.485187239331E-1)[&rate=5.721618819904473E-4]:1.62260993493E-1)[&rate=5.721618819904473E-4]:4.81418930618E-2,((((113[&rate=5.721618819904473E-4]:5.912539969999E-1,110[&rate=5.721618819904473E-4]:5.857745449452E-1)[&rate=5.721618819904473E-4]:3.187959589639E-2,105[&rate=5.721618819904473E-4]:5.957363326225E-1)[&rate=5.721618819904473E-4]:1.709485560772E-1,117[&rate=5.721618819904473E-4]:7.968218750011E-1)[&rate=5.721618819904473E-4]:3.434761857907E-2,(((9[&rate=5.721618819904473E-4]:6.220957652323E-1,112[&rate=5.721618819904473E-4]:6.303149433144E-1)[&rate=5.721618819904473E-4]:1.030731319239E-1,(30[&rate=5.721618819904473E-4]:3.149397795941E-1,4[&rate=5.721618819904473E-4]:1.423370398681E-1)[&rate=5.721618819904473E-4]:5.33516788795E-1)[&rate=5.721618819904473E-4]:9.131822741229E-2,(17[&rate=5.721618819904473E-4]:3.728860927972E-1,14[&rate=5.721618819904473E-4]:3.345299284135E-1)[&rate=5.721618819904473E-4]:4.901763742371E-1)[&rate=5.721618819904473E-4]:3.723464902037E-3)[&rate=5.721618819904473E-4]:2.191788335606E-1)[&rate=5.721618819904473E-4]:6.682256627532E-2)[&rate=5.721618819904473E-4]:8.35891910673E-3,((24[&rate=5.721618819904473E-4]:9.12760931326E-1,(1[&rate=5.721618819904473E-4]:3.809868213435E-2,(28[&rate=5.721618819904473E-4]:6.647021760568E-1,21[&rate=5.721618819904473E-4]:6.400446418103E-1)[&rate=5.721618819904473E-4]:1.596978759405E-1)[&rate=5.721618819904473E-4]:9.384033138341E-2)[&rate=5.721618819904473E-4]:2.590749807189E-1,(((11[&rate=5.721618819904473E-4]:3.8334282111E-1,140[&rate=5.721618819904473E-4]:3.641647389183E-1)[&rate=5.721618819904473E-4]:1.987421285039E-1,((20[&rate=5.721618819904473E-4]:4.223431787347E-1,25[&rate=5.721618819904473E-4]:4.415212609264E-1)[&rate=5.721618819904473E-4]:1.458070849115E-1,23[&rate=5.721618819904473E-4]:5.763694417282E-1)[&rate=5.721618819904473E-4]:9.064701473496E-2)[&rate=5.721618819904473E-4]:4.854099904988E-1,102[&rate=5.721618819904473E-4]:1.741515455297E-3)[&rate=5.721618819904473E-4]:8.450560973239E-3)[&rate=5.721618819904473E-4]:3.862540732713E-2)[&rate=5.721618819904473E-4]:1.07604718689E-1)[&rate=5.721618819904473E-4]:5.61542116471E-1)[&rate=5.721618819904473E-4]:6.201457436288E-1)[&rate=5.721618819904473E-4]:1.98925785464E-2)[&rate=5.721618819904473E-4]:1.948524868539E-2)[&rate=5.721618819904473E-4]:1.229100305998E-1)[&rate=5.721618819904473E-4]:3.444844227058E-2,(99[&rate=5.721618819904473E-4]:6.411777665841E-1,(96[&rate=5.721618819904473E-4]:5.842217997399E-1,(95[&rate=5.721618819904473E-4]:3.60570679506E-1,(94[&rate=5.721618819904473E-4]:8.831081537987E-2,100[&rate=5.721618819904473E-4]:8.831081537987E-2)[&rate=5.721618819904473E-4]:1.87560410574E-1)[&rate=5.721618819904473E-4]:2.482412841683E-1)[&rate=5.721618819904473E-4]:2.143684116135E-2)[&rate=5.721618819904473E-4]:6.529820905733E-2)[&rate=5.721618819904473E-4]:2.473680008983E-1)[&rate=5.721618819904473E-4]:4.899200474014E-1,((((((44[&rate=5.721618819904473E-4]:5.711711937221E-1,51[&rate=5.721618819904473E-4]:5.493132702249E-1)[&rate=5.721618819904473E-4]:6.671838249709E-2,((46[&rate=5.721618819904473E-4]:3.684619138464E-1,(43[&rate=5.721618819904473E-4]:2.692534401947E-1,(48[&rate=5.721618819904473E-4]:1.586846938826E-1,(41[&rate=5.721618819904473E-4]:8.442686421987E-2,42[&rate=5.721618819904473E-4]:8.989134509413E-2)[&rate=5.721618819904473E-4]:3.054198266826E-2)[&rate=5.721618819904473E-4]:9.963978456357E-2)[&rate=5.721618819904473E-4]:9.920847365168E-2)[&rate=5.721618819904473E-4]:1.464602260123E-1,(49[&rate=5.721618819904473E-4]:3.82937566797E-1,50[&rate=5.721618819904473E-4]:3.82937566797E-1)[&rate=5.721618819904473E-4]:9.919768781597E-2)[&rate=5.721618819904473E-4]:1.284319172348E-1)[&rate=5.721618819904473E-4]:1.690082288836E-2,(47[&rate=5.721618819904473E-4]:5.617701465999E-1,45[&rate=5.721618819904473E-4]:5.535734252886E-1)[&rate=5.721618819904473E-4]:9.84847333819E-2)[&rate=5.721618819904473E-4]:3.079614010832E-1,(128[&rate=5.721618819904473E-4]:1.508230701015E0,((69[&rate=5.721618819904473E-4]:5.555112252522E-1,(118[&rate=5.721618819904473E-4]:5.358925146224E-1,((132[&rate=5.721618819904473E-4]:1.104158117073E-1,129[&rate=5.721618819904473E-4]:1.0767608568E-1)[&rate=5.721618819904473E-4]:8.056785728016E-2,(131[&rate=5.721618819904473E-4]:4.391055771442E-2,130[&rate=5.721618819904473E-4]:4.117083168707E-2)[&rate=5.721618819904473E-4]:1.470731112731E-1)[&rate=5.721618819904473E-4]:2.106622702924E-1)[&rate=5.721618819904473E-4]:8.659806520114E-3)[&rate=5.721618819904473E-4]:9.302280481364E-1,(((60[&rate=5.721618819904473E-4]:8.975549348531E-3,(64[&rate=5.721618819904473E-4]:1.266974898485E-1,62[&rate=5.721618819904473E-4]:1.677933802596E-1)[&rate=5.721618819904473E-4]:3.296299100669E-2)[&rate=5.721618819904473E-4]:2.544497591481E-1,65[&rate=5.721618819904473E-4]:2.634253084967E-1)[&rate=5.721618819904473E-4]:1.322684506751E-1,(61[&rate=5.721618819904473E-4]:7.899441497654E-2,63[&rate=5.721618819904473E-4]:3.789852456549E-2)[&rate=5.721618819904473E-4]:5.08480166113E-1)[&rate=5.721618819904473E-4]:8.873057881894E-1)[&rate=5.721618819904473E-4]:1.731763591334E-1)[&rate=5.721618819904473E-4]:2.2518507103E-1)[&rate=5.721618819904473E-4]:9.367679020131E-2,((127[&rate=5.721618819904473E-4]:2.053341841072E0,121[&rate=5.721618819904473E-4]:1.612245950661E0)[&rate=5.721618819904473E-4]:6.10823977403E-1,35[&rate=5.721618819904473E-4]:9.704253080382E-2)[&rate=5.721618819904473E-4]:2.012829081548E-1)[&rate=5.721618819904473E-4]:9.42258256869E-2,36[&rate=5.721618819904473E-4]:4.391266071113E-1)[&rate=5.721618819904473E-4]:2.302680778075E-1)[&rate=5.721618819904473E-4]:2.418391604711E-1)[&rate=5.721618819904473E-4]:3.776445697984E-2,(66[&rate=5.721618819904473E-4]:5.135991576691E-1,((((124[&rate=5.721618819904473E-4]:3.920918546379E-2,123[&rate=5.721618819904473E-4]:4.194142590092E-2)[&rate=5.721618819904473E-4]:2.410511211488E-1,122[&rate=5.721618819904473E-4]:2.829925470497E-1)[&rate=5.721618819904473E-4]:5.350929597121E-1,67[&rate=5.721618819904473E-4]:3.168129564212E-1)[&rate=5.721618819904473E-4]:5.07876506019E-2,(((138[&rate=5.721618819904473E-4]:1.952152484143E-1,136[&rate=5.721618819904473E-4]:6.370839909912E-2)[&rate=5.721618819904473E-4]:6.630567097578E-1,135[&rate=5.721618819904473E-4]:6.582719581721E-1)[&rate=5.721618819904473E-4]:9.912703373672E-1,(119[&rate=5.721618819904473E-4]:1.725228273747E0,(120[&rate=5.721618819904473E-4]:1.421792275322E0,126[&rate=5.721618819904473E-4]:7.319801636368E-1)[&rate=5.721618819904473E-4]:2.075455874663E-1)[&rate=5.721618819904473E-4]:2.722592272718E-1)[&rate=5.721618819904473E-4]:4.029898183332E-1)[&rate=5.721618819904473E-4]:1.45998550646E-1)[&rate=5.721618819904473E-4]:3.888238022349E-1)[&rate=5.721618819904473E-4]:1.391437230099E-2,(34[&rate=5.721618819904473E-4]:4.148979037851E-2,32[&rate=5.721618819904473E-4]:1.957198215942E-2)[&rate=5.721618819904473E-4]:1.183384319635E-2)[&rate=5.721618819904473E-4]:3.444727673637E-2);
tree STATE_60840000 [&joint=-20974.713504036703,lnP=-20974.713504036703] = [&R] (((34[&rate=6.514153160473299E-4]:1.790227924077E-2,((((125[&rate=6.514153160473299E-4]:9.225968149515E-1,((52[&rate=6.514153160473299E-4]:5.111998331633E-1,(133[&rate=6.514153160473299E-4]:4.73820926243E-1,(134[&rate=6.514153160473299E-4]:3.61659002827E-1,137[&rate=6.514153160473299E-4]:4.328918795392E-1)[&rate=6.514153160473299E-4]:8.202493711488E-2)[&rate=6.514153160473299E-4]:8.112616825771E-1)[&rate=6.514153160473299E-4]:2.194937863052E-1,(((103[&rate=6.514153160473299E-4]:4.299701808615E-1,(29[&rate=6.514153160473299E-4]:5.046201704188E-1,(5[&rate=6.514153160473299E-4]:2.034278375395E-1,12[&rate=6.514153160473299E-4]:2.417840019229E-1)[&rate=6.514153160473299E-4]:1.559868534273E-1)[&rate=6.514153160473299E-4]:1.582267227715E-1)[&rate=6.514153160473299E-4]:1.68020460476E0,53[&rate=6.514153160473299E-4]:4.376843297492E-1)[&rate=6.514153160473299E-4]:1.516690433488E-1,(((77[&rate=6.514153160473299E-4]:4.174779330364E-1,(80[&rate=6.514153160473299E-4]:3.414098747282E-2,81[&rate=6.514153160473299E-4]:3.414098747282E-2)[&rate=6.514153160473299E-4]:3.395013291252E-1)[&rate=6.514153160473299E-4]:6.744295361211E-2,((((71[&rate=6.514153160473299E-4]:3.938014180283E-2,79[&rate=6.514153160473299E-4]:6.677740207686E-2)[&rate=6.514153160473299E-4]:3.627260182097E-3,82[&rate=6.514153160473299E-4]:7.862384034102E-2)[&rate=6.514153160473299E-4]:2.028314799245E-1,(78[&rate=6.514153160473299E-4]:2.092422814132E-1,72[&rate=6.514153160473299E-4]:1.873244731939E-1)[&rate=6.514153160473299E-4]:6.399386077021E-2)[&rate=6.514153160473299E-4]:5.320736817138E-2,73[&rate=6.514153160473299E-4]:3.675394007656E-1)[&rate=6.514153160473299E-4]:1.228609379376E-1)[&rate=6.514153160473299E-4]:2.003737125016E-1,((70[&rate=6.514153160473299E-4]:2.451977224186E-1,74[&rate=6.514153160473299E-4]:2.83553886802E-1)[&rate=6.514153160473299E-4]:4.467275845399E-2,(76[&rate=6.514153160473299E-4]:2.911391726779E-1,75[&rate=6.514153160473299E-4]:2.911391726779E-1)[&rate=6.514153160473299E-4]:3.708747257814E-2)[&rate=6.514153160473299E-4]:3.625474059488E-1)[&rate=6.514153160473299E-4]:6.450423805053E-1)[&rate=6.514153160473299E-4]:1.331435250592E-1)[&rate=6.514153160473299E-4]:4.104824304556E-1)[&rate=6.514153160473299E-4]:5.644708505712E-2,((59[&rate=6.514153160473299E-4]:2.962040709327E-1,((56[&rate=6.514153160473299E-4]:2.055936021318E-1,55[&rate=6.514153160473299E-4]:2.055936021318E-1)[&rate=6.514153160473299E-4]:3.704276599456E-2,(57[&rate=6.514153160473299E-4]:1.744284428778E-1,(37[&rate=6.514153160473299E-4]:1.906681983159E-1,(58[&rate=6.514153160473299E-4]:1.209043997231E-1,54[&rate=6.514153160473299E-4]:6.352735054275E-2)[&rate=6.514153160473299E-4]:5.063811553271E-2)[&rate=6.514153160473299E-4]:1.927937024504E-2)[&rate=6.514153160473299E-4]:7.913688699728E-2)[&rate=6.514153160473299E-4]:4.53709814947E-2)[&rate=6.514153160473299E-4]:1.251143669932E-1,68[&rate=6.514153160473299E-4]:3.72138110057E-1)[&rate=6.514153160473299E-4]:4.402391232849E-1)[&rate=6.514153160473299E-4]:1.894250858937E-1,(((126[&rate=6.514153160473299E-4]:9.085862846371E-1,119[&rate=6.514153160473299E-4]:1.694288807281E0)[&rate=6.514153160473299E-4]:1.945496361717E-1,((135[&rate=6.514153160473299E-4]:6.994786175279E-1,(138[&rate=6.514153160473299E-4]:4.997038786102E-1,136[&rate=6.514153160473299E-4]:3.68197029295E-1)[&rate=6.514153160473299E-4]:3.997747389177E-1)[&rate=6.514153160473299E-4]:7.908598653876E-1,120[&rate=6.514153160473299E-4]:1.742393277436E0)[&rate=6.514153160473299E-4]:5.055475505762E-2)[&rate=6.514153160473299E-4]:3.912252704761E-1,(66[&rate=6.514153160473299E-4]:2.117408403873E-1,(((124[&rate=6.514153160473299E-4]:9.846109961178E-2,123[&rate=6.514153160473299E-4]:1.011933400489E-1)[&rate=6.514153160473299E-4]:2.212635946339E-1,122[&rate=6.514153160473299E-4]:3.224569346828E-1)[&rate=6.514153160473299E-4]:3.127627582824E-1,67[&rate=6.514153160473299E-4]:1.339471426246E-1)[&rate=6.514153160473299E-4]:7.779369776269E-2)[&rate=6.514153160473299E-4]:3.544616121254E-2)[&rate=6.514153160473299E-4]:2.068946798634E-1)[&rate=6.514153160473299E-4]:1.248716856575E-1,((38[&rate=6.514153160473299E-4]:8.609889434379E-1,((((96[&rate=6.514153160473299E-4]:4.671159464217E-1,99[&rate=6.514153160473299E-4]:5.026350721045E-1)[&rate=6.514153160473299E-4]:6.62684544985E-2,(98[&rate=6.514153160473299E-4]:5.444727385567E-1,(95[&rate=6.514153160473299E-4]:4.863715218945E-1,(100[&rate=6.514153160473299E-4]:3.842865751952E-1,94[&rate=6.514153160473299E-4]:3.842865751952E-1)[&rate=6.514153160473299E-4]:1.738549314724E-2)[&rate=6.514153160473299E-4]:6.903017841092E-2)[&rate=6.514153160473299E-4]:2.572864549082E-3)[&rate=6.514153160473299E-4]:2.107495331517E-1,(147[&rate=6.514153160473299E-4]:5.892082717638E-1,(((16[&rate=6.514153160473299E-4]:2.444958747428E0,40[&rate=6.514153160473299E-4]:3.594658213106E-1)[&rate=6.514153160473299E-4]:1.173668793914E-1,(39[&rate=6.514153160473299E-4]:3.724845725406E-1,97[&rate=6.514153160473299E-4]:3.014463211744E-1)[&rate=6.514153160473299E-4]:1.043481281614E-1)[&rate=6.514153160473299E-4]:2.134881570763E-2,(146[&rate=6.514153160473299E-4]:5.822183942006E-1,(101[&rate=6.514153160473299E-4]:7.135429065885E-1,(((3[&rate=6.514153160473299E-4]:5.426037416108E-1,(((((93[&rate=6.514153160473299E-4]:8.033533990868E-2,(86[&rate=6.514153160473299E-4]:1.427016749559E-2,84[&rate=6.514153160473299E-4]:1.427016749559E-2)[&rate=6.514153160473299E-4]:5.236654227607E-2)[&rate=6.514153160473299E-4]:1.764532820175E-2,(83[&rate=6.514153160473299E-4]:7.102976905071E-2,85[&rate=6.514153160473299E-4]:7.102976905071E-2)[&rate=6.514153160473299E-4]:1.32522689227E-2)[&rate=6.514153160473299E-4]:1.120369911572E-1,87[&rate=6.514153160473299E-4]:1.963190291306E-1)[&rate=6.514153160473299E-4]:9.417444961218E-2,((91[&rate=6.514153160473299E-4]:5.788232699507E-3,90[&rate=6.514153160473299E-4]:5.788232699507E-3)[&rate=6.514153160473299E-4]:1.337804039531E-1,92[&rate=6.514153160473299E-4]:1.395686366526E-1)[&rate=6.514153160473299E-4]:1.646234722272E-1)[&rate=6.514153160473299E-4]:1.072119558052E-1,(88[&rate=6.514153160473299E-4]:1.074613183065E-1,89[&rate=6.514153160473299E-4]:1.211599484435E-1)[&rate=6.514153160473299E-4]:2.902441162414E-1)[&rate=6.514153160473299E-4]:6.8462433446E-1)[&rate=6.514153160473299E-4]:1.07168645651E-2,(((10[&rate=6.514153160473299E-4]:2.976709964536E-1,15[&rate=6.514153160473299E-4]:3.36027160837E-1)[&rate=6.514153160473299E-4]:8.075000975103E-2,6[&rate=6.514153160473299E-4]:3.619826500402E-1)[&rate=6.514153160473299E-4]:1.380706541689E-2,18[&rate=6.514153160473299E-4]:4.388034140872E-1)[&rate=6.514153160473299E-4]:2.295856852393E-1)[&rate=6.514153160473299E-4]:6.77301722948E-1,(((142[&rate=6.514153160473299E-4]:4.028211981616E-1,(141[&rate=6.514153160473299E-4]:1.006786053288E-1,(145[&rate=6.514153160473299E-4]:9.523852851073E-2,144[&rate=6.514153160473299E-4]:8.975907645579E-2)[&rate=6.514153160473299E-4]:8.179802845646E-3)[&rate=6.514153160473299E-4]:2.994028668052E-1)[&rate=6.514153160473299E-4]:9.192591021392E-1,((((115[&rate=6.514153160473299E-4]:5.008499878494E-1,(19[&rate=6.514153160473299E-4]:4.184803753798E-1,13[&rate=6.514153160473299E-4]:3.801242109961E-1)[&rate=6.514153160473299E-4]:2.029175576752E-1)[&rate=6.514153160473299E-4]:7.982768334584E-2,(109[&rate=6.514153160473299E-4]:5.554625493062E-1,(107[&rate=6.514153160473299E-4]:3.856425857444E-1,(((114[&rate=6.514153160473299E-4]:1.556893633674E-1,104[&rate=6.514153160473299E-4]:2.159633359702E-1)[&rate=6.514153160473299E-4]:1.038199183192E-1,116[&rate=6.514153160473299E-4]:2.595092816866E-1)[&rate=6.514153160473299E-4]:6.102285615499E-2,108[&rate=6.514153160473299E-4]:3.78066384417E-1)[&rate=6.514153160473299E-4]:4.836475300084E-3)[&rate=6.514153160473299E-4]:1.506418813701E-1)[&rate=6.514153160473299E-4]:1.046671766835E-1)[&rate=6.514153160473299E-4]:1.447343744829E-1,((148[&rate=6.514153160473299E-4]:2.107798239031E-1,143[&rate=6.514153160473299E-4]:2.080400978757E-1)[&rate=6.514153160473299E-4]:4.601970304212E-1,(139[&rate=6.514153160473299E-4]:5.534014483108E-1,(111[&rate=6.514153160473299E-4]:2.125822339034E-1,106[&rate=6.514153160473299E-4]:1.96143877739E-1)[&rate=6.514153160473299E-4]:1.654767486541E-1)[&rate=6.514153160473299E-4]:3.312740361503E-1)[&rate=6.514153160473299E-4]:9.279135573758E-2)[&rate=6.514153160473299E-4]:1.19254097417E-1,((((17[&rate=6.514153160473299E-4]:2.970607228584E-1,14[&rate=6.514153160473299E-4]:2.587045584747E-1)[&rate=6.514153160473299E-4]:3.257451040135E-1,9[&rate=6.514153160473299E-4]:5.762304844061E-1)[&rate=6.514153160473299E-4]:7.699590910066E-2,(117[&rate=6.514153160473299E-4]:6.563013658334E-1,(112[&rate=6.514153160473299E-4]:5.888348955837E-1,(113[&rate=6.514153160473299E-4]:5.863092019468E-1,(30[&rate=6.514153160473299E-4]:3.506951336586E-1,4[&rate=6.514153160473299E-4]:1.780923939326E-1)[&rate=6.514153160473299E-4]:3.50682561439E-1)[&rate=6.514153160473299E-4]:2.525693636959E-3)[&rate=6.514153160473299E-4]:6.472674422203E-2)[&rate=6.514153160473299E-4]:7.883931783102E-3)[&rate=6.514153160473299E-4]:1.47895720481E-1,(110[&rate=6.514153160473299E-4]:3.737598714748E-1,105[&rate=6.514153160473299E-4]:3.518420632557E-1)[&rate=6.514153160473299E-4]:4.301019685403E-1)[&rate=6.514153160473299E-4]:1.175166318472E-1)[&rate=6.514153160473299E-4]:2.226196366575E-1)[&rate=6.514153160473299E-4]:6.160046417244E-2,(((140[&rate=6.514153160473299E-4]:5.981547490268E-1,11[&rate=6.514153160473299E-4]:6.173328312186E-1)[&rate=6.514153160473299E-4]:1.474782232067E-1,((25[&rate=6.514153160473299E-4]:4.999183142549E-1,20[&rate=6.514153160473299E-4]:4.807402320632E-1)[&rate=6.514153160473299E-4]:2.146689183798E-1,23[&rate=6.514153160473299E-4]:7.036283285251E-1)[&rate=6.514153160473299E-4]:1.461142327495E-1)[&rate=6.514153160473299E-4]:3.548246044475E-1,((1[&rate=6.514153160473299E-4]:9.938756527143E-2,((28[&rate=6.514153160473299E-4]:7.164242479493E-1,21[&rate=6.514153160473299E-4]:6.917667137028E-1)[&rate=6.514153160473299E-4]:1.607927227838E-1,24[&rate=6.514153160473299E-4]:8.717375186784E-1)[&rate=6.514153160473299E-4]:8.471964401279E-3)[&rate=6.514153160473299E-4]:3.002597635973E-1,102[&rate=6.514153160473299E-4]:1.882541106055E-2)[&rate=6.514153160473299E-4]:3.505682315472E-2)[&rate=6.514153160473299E-4]:8.322318779218E-2)[&rate=6.514153160473299E-4]:9.625663314378E-2)[&rate=6.514153160473299E-4]:4.856603034922E-1)[&rate=6.514153160473299E-4]:7.216210673709E-1)[&rate=6.514153160473299E-4]:3.618170144399E-2)[&rate=6.514153160473299E-4]:3.364970617381E-2)[&rate=6.514153160473299E-4]:9.754861312779E-2)[&rate=6.514153160473299E-4]:2.346396083259E-3,((31[&rate=6.514153160473299E-4]:8.930323250136E-1,((22[&rate=6.514153160473299E-4]:3.084268722321E-1,27[&rate=6.514153160473299E-4]:3.248652283964E-1)[&rate=6.514153160473299E-4]:5.285189127018E-1,((7[&rate=6.514153160473299E-4]:3.747723601386E-1,8[&rate=6.514153160473299E-4]:3.747723601386E-1)[&rate=6.514153160473299E-4]:1.620818479445E-1,26[&rate=6.514153160473299E-4]:6.437035231516E-1)[&rate=6.514153160473299E-4]:2.042011658918E-1)[&rate=6.514153160473299E-4]:1.292019531704E-3)[&rate=6.514153160473299E-4]:4.150727411206E-1,2[&rate=6.514153160473299E-4]:1.08070780586E0)[&rate=6.514153160473299E-4]:1.507744228764E0)[&rate=6.514153160473299E-4]:2.975687225725E-1)[&rate=6.514153160473299E-4]:1.190791776339E-1,(((((127[&rate=6.514153160473299E-4]:2.165827959393E0,121[&rate=6.514153160473299E-4]:1.724732068982E0)[&rate=6.514153160473299E-4]:2.312566359522E-1,(((62[&rate=6.514153160473299E-4]:2.870187021341E-1,((60[&rate=6.514153160473299E-4]:5.516609337123E-2,64[&rate=6.514153160473299E-4]:2.058510248779E-1)[&rate=6.514153160473299E-4]:1.063694473649E-2,65[&rate=6.514153160473299E-4]:6.580303810772E-2)[&rate=6.514153160473299E-4]:2.943484210861E-2)[&rate=6.514153160473299E-4]:2.124769463857E-1,(61[&rate=6.514153160473299E-4]:1.462209316677E-1,63[&rate=6.514153160473299E-4]:1.051250412567E-1)[&rate=6.514153160473299E-4]:3.53274716852E-1)[&rate=6.514153160473299E-4]:7.674534934149E-1,((69[&rate=6.514153160473299E-4]:7.51851938881E-1,((131[&rate=6.514153160473299E-4]:3.156304345006E-1,((130[&rate=6.514153160473299E-4]:1.174219691255E-1,129[&rate=6.514153160473299E-4]:1.174219691255E-1)[&rate=6.514153160473299E-4]:1.085493226568E-1,132[&rate=6.514153160473299E-4]:2.287110178096E-1)[&rate=6.514153160473299E-4]:8.691941669101E-2)[&rate=6.514153160473299E-4]:2.887263751634E-1,118[&rate=6.514153160473299E-4]:7.386033850066E-1)[&rate=6.514153160473299E-4]:2.289649764731E-3)[&rate=6.514153160473299E-4]:4.986775506558E-1,128[&rate=6.514153160473299E-4]:1.09984455803E0)[&rate=6.514153160473299E-4]:2.737855650746E-2)[&rate=6.514153160473299E-4]:2.31505316424E-1)[&rate=6.514153160473299E-4]:2.026803579066E-1,36[&rate=6.514153160473299E-4]:7.921700804597E-2)[&rate=6.514153160473299E-4]:1.630401775753E-2,35[&rate=6.514153160473299E-4]:4.894568333774E-2)[&rate=6.514153160473299E-4]:1.381258862273E-1,(45[&rate=6.514153160473299E-4]:6.988409906778E-1,((43[&rate=6.514153160473299E-4]:5.917894123862E-1,((41[&rate=6.514153160473299E-4]:4.816269977457E-1,(48[&rate=6.514153160473299E-4]:3.256087897494E-1,42[&rate=6.514153160473299E-4]:2.873574236292E-1)[&rate=6.514153160473299E-4]:1.997340549908E-1)[&rate=6.514153160473299E-4]:4.318489383483E-2,46[&rate=6.514153160473299E-4]:5.794567003235E-1)[&rate=6.514153160473299E-4]:1.233271206277E-2)[&rate=6.514153160473299E-4]:6.643565897371E-2,((49[&rate=6.514153160473299E-4]:3.425335116963E-1,50[&rate=6.514153160473299E-4]:3.425335116963E-1)[&rate=6.514153160473299E-4]:1.929042653765E-1,((51[&rate=6.514153160473299E-4]:2.737352347546E-1,44[&rate=6.514153160473299E-4]:2.955931582519E-1)[&rate=6.514153160473299E-4]:2.402568273591E-2,47[&rate=6.514153160473299E-4]:3.25083321862E-1)[&rate=6.514153160473299E-4]:2.431413404565E-1)[&rate=6.514153160473299E-4]:9.000040904143E-2)[&rate=6.514153160473299E-4]:4.881264062926E-2)[&rate=6.514153160473299E-4]:2.436014898835E-1)[&rate=6.514153160473299E-4]:1.906311049913E-1)[&rate=6.514153160473299E-4]:2.012506925645E-1)[&rate=6.514153160473299E-4]:3.0196261075E-1)[&rate=6.514153160473299E-4]:3.585564438319E-3,33[&rate=6.514153160473299E-4]:5.049487514715E-3)[&rate=6.514153160473299E-4]:5.220611460537E-4,32[&rate=6.514153160473299E-4]:9.209660605425E-5);
tree STATE_60930000 [&joint=-20971.683035671333,lnP=-20971.683035671333] = [&R] (((((119[&rate=5.998820662439101E-4]:1.483189433822E0,126[&rate=5.998820662439101E-4]:6.974869111786E-1)[&rate=5.998820662439101E-4]:1.002678322767E-1,(120[&rate=5.998820662439101E-4]:1.376537077576E0,((138[&rate=5.998820662439101E-4]:2.921763258981E-1,136[&rate=5.998820662439101E-4]:1.606694765829E-1)[&rate=5.998820662439101E-4]:1.854784865187E-1,135[&rate=5.998820662439101E-4]:2.776548124168E-1)[&rate=5.998820662439101E-4]:8.468274706391E-1)[&rate=5.998820662439101E-4]:1.110297775638E-1)[&rate=5.998820662439101E-4]:1.032087180729E0,(66[&rate=5.998820662439101E-4]:5.584092774698E-1,(((123[&rate=5.998820662439101E-4]:2.741789203463E-2,124[&rate=5.998820662439101E-4]:2.46856515975E-2)[&rate=5.998820662439101E-4]:2.483261224952E-1,122[&rate=5.998820662439101E-4]:2.757440145298E-1)[&rate=5.998820662439101E-4]:5.796595030764E-1,67[&rate=5.998820662439101E-4]:3.541309672655E-1)[&rate=5.998820662439101E-4]:2.042783102042E-1)[&rate=5.998820662439101E-4]:2.425845702939E-2)[&rate=5.998820662439101E-4]:4.888685957678E-1,(((38[&rate=5.998820662439101E-4]:6.305731938348E-1,(((39[&rate=5.998820662439101E-4]:6.114823680655E-1,(2[&rate=5.998820662439101E-4]:7.262455868399E-1,(((7[&rate=5.998820662439101E-4]:8.924154770081E-2,8[&rate=5.998820662439101E-4]:8.924154770081E-2)[&rate=5.998820662439101E-4]:3.197089369839E-1,26[&rate=5.998820662439101E-4]:5.157997997533E-1)[&rate=5.998820662439101E-4]:2.760110088714E-1,(31[&rate=5.998820662439101E-4]:7.73611807927E-1,(22[&rate=5.998820662439101E-4]:2.763074992725E-1,27[&rate=5.998820662439101E-4]:2.927458554369E-1)[&rate=5.998820662439101E-4]:4.425097881064E-1)[&rate=5.998820662439101E-4]:6.20346171361E-2)[&rate=5.998820662439101E-4]:1.179964220509E-1)[&rate=5.998820662439101E-4]:1.841962584055E0)[&rate=5.998820662439101E-4]:9.557293741415E-3,(147[&rate=5.998820662439101E-4]:6.641689499467E-1,146[&rate=5.998820662439101E-4]:7.270104800013E-1)[&rate=5.998820662439101E-4]:1.424776104058E-2)[&rate=5.998820662439101E-4]:1.351936200121E-2,(((((94[&rate=5.998820662439101E-4]:3.02037845441E-1,100[&rate=5.998820662439101E-4]:3.02037845441E-1)[&rate=5.998820662439101E-4]:9.423667407101E-2,95[&rate=5.998820662439101E-4]:4.809739730641E-1)[&rate=5.998820662439101E-4]:2.177209059382E-1,(98[&rate=5.998820662439101E-4]:4.966736429361E-1,((96[&rate=5.998820662439101E-4]:3.693806695256E-1,99[&rate=5.998820662439101E-4]:4.048997952084E-1)[&rate=5.998820662439101E-4]:8.764894448099E-2,97[&rate=5.998820662439101E-4]:2.712372642797E-1)[&rate=5.998820662439101E-4]:2.59828267439E-2)[&rate=5.998820662439101E-4]:1.910922743174E-1)[&rate=5.998820662439101E-4]:4.347979996193E-2,((101[&rate=5.998820662439101E-4]:9.437662155692E-1,(((((10[&rate=5.998820662439101E-4]:4.483250417968E-1,15[&rate=5.998820662439101E-4]:4.866812061802E-1)[&rate=5.998820662439101E-4]:1.518244066331E-1,(6[&rate=5.998820662439101E-4]:4.408645147481E-1,18[&rate=5.998820662439101E-4]:5.038782133783E-1)[&rate=5.998820662439101E-4]:1.428465775173E-1)[&rate=5.998820662439101E-4]:5.260651710261E-2,((88[&rate=5.998820662439101E-4]:6.823437803887E-2,89[&rate=5.998820662439101E-4]:8.193300817588E-2)[&rate=5.998820662439101E-4]:1.864759688989E-1,(87[&rate=5.998820662439101E-4]:1.916604246786E-1,(((85[&rate=5.998820662439101E-4]:9.243563388649E-2,(93[&rate=5.998820662439101E-4]:5.631625825094E-2,84[&rate=5.998820662439101E-4]:4.261762811392E-2)[&rate=5.998820662439101E-4]:4.981800577257E-2)[&rate=5.998820662439101E-4]:7.016926914169E-2,(83[&rate=5.998820662439101E-4]:7.567261366026E-2,86[&rate=5.998820662439101E-4]:7.567261366026E-2)[&rate=5.998820662439101E-4]:8.693228936793E-2)[&rate=5.998820662439101E-4]:2.685686480471E-2,((91[&rate=5.998820662439101E-4]:4.178283366291E-2,90[&rate=5.998820662439101E-4]:4.178283366291E-2)[&rate=5.998820662439101E-4]:1.574155944429E-2,92[&rate=5.998820662439101E-4]:5.75243931072E-2)[&rate=5.998820662439101E-4]:1.456360048627E-1)[&rate=5.998820662439101E-4]:2.198656845711E-3)[&rate=5.998820662439101E-4]:6.304992225919E-2)[&rate=5.998820662439101E-4]:8.69278495307E-1)[&rate=5.998820662439101E-4]:4.133932525041E-2,3[&rate=5.998820662439101E-4]:6.25602140098E-1)[&rate=5.998820662439101E-4]:8.485790591525E-1,((((((148[&rate=5.998820662439101E-4]:3.634830072921E-1,143[&rate=5.998820662439101E-4]:3.607432812648E-1)[&rate=5.998820662439101E-4]:3.356732196506E-1,(116[&rate=5.998820662439101E-4]:5.464725709364E-1,((111[&rate=5.998820662439101E-4]:1.949238609851E-1,106[&rate=5.998820662439101E-4]:1.784855048207E-1)[&rate=5.998820662439101E-4]:3.804523812022E-1,139[&rate=5.998820662439101E-4]:7.507187079407E-1)[&rate=5.998820662439101E-4]:4.780865751627E-2)[&rate=5.998820662439101E-4]:1.143274916226E-1)[&rate=5.998820662439101E-4]:8.054117857911E-2,((115[&rate=5.998820662439101E-4]:4.700595561996E-1,(19[&rate=5.998820662439101E-4]:4.991777236004E-1,13[&rate=5.998820662439101E-4]:4.608215592167E-1)[&rate=5.998820662439101E-4]:9.142977780479E-2)[&rate=5.998820662439101E-4]:1.947947614354E-1,(109[&rate=5.998820662439101E-4]:6.265974364791E-1,(((114[&rate=5.998820662439101E-4]:5.515553250905E-3,104[&rate=5.998820662439101E-4]:6.578952585368E-2)[&rate=5.998820662439101E-4]:2.193762636069E-1,108[&rate=5.998820662439101E-4]:2.824260634332E-1)[&rate=5.998820662439101E-4]:1.18685982545E-1,107[&rate=5.998820662439101E-4]:4.038517720056E-1)[&rate=5.998820662439101E-4]:2.035675822817E-1)[&rate=5.998820662439101E-4]:1.177089359504E-1)[&rate=5.998820662439101E-4]:7.648692350318E-2)[&rate=5.998820662439101E-4]:2.706510185475E-2,(((((9[&rate=5.998820662439101E-4]:2.880452110033E-1,117[&rate=5.998820662439101E-4]:2.99004115113E-1)[&rate=5.998820662439101E-4]:8.468381153699E-2,((30[&rate=5.998820662439101E-4]:2.06024850817E-1,4[&rate=5.998820662439101E-4]:3.342211109103E-2)[&rate=5.998820662439101E-4]:2.879533546697E-1,112[&rate=5.998820662439101E-4]:3.789097123359E-1)[&rate=5.998820662439101E-4]:2.038488286448E-3)[&rate=5.998820662439101E-4]:1.80245954201E-1,113[&rate=5.998820662439101E-4]:5.611941548234E-1)[&rate=5.998820662439101E-4]:2.206952822825E-2,(17[&rate=5.998820662439101E-4]:3.22437493691E-1,14[&rate=5.998820662439101E-4]:2.840813293073E-1)[&rate=5.998820662439101E-4]:2.991823537444E-1)[&rate=5.998820662439101E-4]:9.500075288316E-2,(105[&rate=5.998820662439101E-4]:5.753459039817E-1,110[&rate=5.998820662439101E-4]:5.972637122008E-1)[&rate=5.998820662439101E-4]:7.552127167936E-2)[&rate=5.998820662439101E-4]:1.7233368788E-1)[&rate=5.998820662439101E-4]:4.514211134573E-1,(142[&rate=5.998820662439101E-4]:3.670408656736E-1,((145[&rate=5.998820662439101E-4]:1.01490250205E-1,141[&rate=5.998820662439101E-4]:9.875052417743E-2)[&rate=5.998820662439101E-4]:9.623389488736E-2,144[&rate=5.998820662439101E-4]:1.922446930374E-1)[&rate=5.998820662439101E-4]:1.693167205812E-1)[&rate=5.998820662439101E-4]:1.107581111325E0)[&rate=5.998820662439101E-4]:2.324186098807E-2,((102[&rate=5.998820662439101E-4]:9.96124652079E-2,((23[&rate=5.998820662439101E-4]:5.181511119614E-1,(25[&rate=5.998820662439101E-4]:3.917047560909E-1,20[&rate=5.998820662439101E-4]:3.725266738991E-1)[&rate=5.998820662439101E-4]:1.374052599801E-1)[&rate=5.998820662439101E-4]:2.563617433344E-1,(140[&rate=5.998820662439101E-4]:4.11105636003E-1,11[&rate=5.998820662439101E-4]:4.302837181947E-1)[&rate=5.998820662439101E-4]:2.592976302519E-1)[&rate=5.998820662439101E-4]:4.757845414188E-1)[&rate=5.998820662439101E-4]:4.021154146238E-2,(24[&rate=5.998820662439101E-4]:9.171419345874E-1,(1[&rate=5.998820662439101E-4]:2.307001857602E-2,(21[&rate=5.998820662439101E-4]:5.455720290228E-1,28[&rate=5.998820662439101E-4]:5.702295632693E-1)[&rate=5.998820662439101E-4]:2.391418251697E-1)[&rate=5.998820662439101E-4]:1.132499982031E-1)[&rate=5.998820662439101E-4]:3.843259076993E-1)[&rate=5.998820662439101E-4]:1.114644888503E-1)[&rate=5.998820662439101E-4]:2.256324297573E-1)[&rate=5.998820662439101E-4]:4.723247423462E-1)[&rate=5.998820662439101E-4]:4.954197337923E-1,16[&rate=5.998820662439101E-4]:2.551514716485E0)[&rate=5.998820662439101E-4]:1.368086263015E-1)[&rate=5.998820662439101E-4]:4.526190699475E-3,40[&rate=5.998820662439101E-4]:6.073566073686E-1)[&rate=5.998820662439101E-4]:2.720241643953E-2)[&rate=5.998820662439101E-4]:6.432018095569E-2)[&rate=5.998820662439101E-4]:5.372428140721E-1,(((45[&rate=5.998820662439101E-4]:5.94633394835E-1,(44[&rate=5.998820662439101E-4]:3.976926450045E-1,47[&rate=5.998820662439101E-4]:4.031571258788E-1)[&rate=5.998820662439101E-4]:1.996729902676E-1)[&rate=5.998820662439101E-4]:9.976702742557E-2,((49[&rate=5.998820662439101E-4]:2.914233441747E-1,50[&rate=5.998820662439101E-4]:2.914233441747E-1)[&rate=5.998820662439101E-4]:3.313752271528E-1,(51[&rate=5.998820662439101E-4]:5.893916029654E-1,((46[&rate=5.998820662439101E-4]:2.829795218695E-1,43[&rate=5.998820662439101E-4]:2.829795218695E-1)[&rate=5.998820662439101E-4]:1.424399029009E-1,((48[&rate=5.998820662439101E-4]:2.332914569903E-1,42[&rate=5.998820662439101E-4]:1.950400908701E-1)[&rate=5.998820662439101E-4]:1.057154246815E-1,41[&rate=5.998820662439101E-4]:2.952910346774E-1)[&rate=5.998820662439101E-4]:7.548358135003E-2)[&rate=5.998820662439101E-4]:1.912945825665E-1)[&rate=5.998820662439101E-4]:3.88714492363E-2)[&rate=5.998820662439101E-4]:4.70116869988E-2)[&rate=5.998820662439101E-4]:2.67274163262E-1,((((128[&rate=5.998820662439101E-4]:1.18552887609E0,((65[&rate=5.998820662439101E-4]:1.982286403426E-1,((64[&rate=5.998820662439101E-4]:1.515847600513E-1,60[&rate=5.998820662439101E-4]:8.998285446065E-4)[&rate=5.998820662439101E-4]:1.375425542541E-1,62[&rate=5.998820662439101E-4]:3.302232047164E-1)[&rate=5.998820662439101E-4]:5.978625754391E-2)[&rate=5.998820662439101E-4]:2.001301260365E-1,(61[&rate=5.998820662439101E-4]:1.61314709078E-1,63[&rate=5.998820662439101E-4]:1.202188186669E-1)[&rate=5.998820662439101E-4]:4.288248792188E-1)[&rate=5.998820662439101E-4]:7.351153151904E-1)[&rate=5.998820662439101E-4]:5.90176148492E-2,((69[&rate=5.998820662439101E-4]:5.909679329379E-1,((132[&rate=5.998820662439101E-4]:8.645961998155E-2,129[&rate=5.998820662439101E-4]:8.371989395419E-2)[&rate=5.998820662439101E-4]:1.259149927086E-1,(131[&rate=5.998820662439101E-4]:9.811713384663E-2,130[&rate=5.998820662439101E-4]:9.537740781927E-2)[&rate=5.998820662439101E-4]:1.142574788436E-1)[&rate=5.998820662439101E-4]:2.333878407955E-1)[&rate=5.998820662439101E-4]:1.296349982588E-1,118[&rate=5.998820662439101E-4]:7.096440270871E-1)[&rate=5.998820662439101E-4]:6.746284912493E-1)[&rate=5.998820662439101E-4]:3.026032573454E-1,(36[&rate=5.998820662439101E-4]:3.922619419307E-2,(127[&rate=5.998820662439101E-4]:2.531045235927E0,121[&rate=5.998820662439101E-4]:2.089949345516E0)[&rate=5.998820662439101E-4]:2.872890347113E-2)[&rate=5.998820662439101E-4]:2.573177326951E-2)[&rate=5.998820662439101E-4]:3.459177024228E-2,35[&rate=5.998820662439101E-4]:5.29743952391E-2)[&rate=5.998820662439101E-4]:1.533292792871E-1)[&rate=5.998820662439101E-4]:3.591468868652E-1)[&rate=5.998820662439101E-4]:3.295658254944E-1,(32[&rate=5.998820662439101E-4]:9.290749564743E-3,(((125[&rate=5.998820662439101E-4]:8.846608462234E-1,(((((((82[&rate=5.998820662439101E-4]:2.487070713485E-1,(78[&rate=5.998820662439101E-4]:3.268882984432E-2,72[&rate=5.998820662439101E-4]:1.077102162501E-2)[&rate=5.998820662439101E-4]:2.077990634221E-1)[&rate=5.998820662439101E-4]:5.071692988672E-2,79[&rate=5.998820662439101E-4]:2.912048231532E-1)[&rate=5.998820662439101E-4]:4.215235421808E-2,(73[&rate=5.998820662439101E-4]:2.263157048354E-1,(71[&rate=5.998820662439101E-4]:1.067373681207E-1,77[&rate=5.998820662439101E-4]:1.697510667508E-1)[&rate=5.998820662439101E-4]:5.108518602981E-2)[&rate=5.998820662439101E-4]:1.481373629467E-1)[&rate=5.998820662439101E-4]:2.147691187092E-1,(80[&rate=5.998820662439101E-4]:1.349529398433E-1,81[&rate=5.998820662439101E-4]:1.349529398433E-1)[&rate=5.998820662439101E-4]:4.049541781549E-1)[&rate=5.998820662439101E-4]:1.143926242682E-1,((70[&rate=5.998820662439101E-4]:2.677847593848E-1,(76[&rate=5.998820662439101E-4]:1.610962841906E-1,74[&rate=5.998820662439101E-4]:1.610962841906E-1)[&rate=5.998820662439101E-4]:1.450446395776E-1)[&rate=5.998820662439101E-4]:4.577480276723E-2,75[&rate=5.998820662439101E-4]:3.519157265355E-1)[&rate=5.998820662439101E-4]:3.51699084224E-1)[&rate=5.998820662439101E-4]:7.37014571996E-1,((52[&rate=5.998820662439101E-4]:2.741716088678E-1,(103[&rate=5.998820662439101E-4]:3.020495520562E-1,(29[&rate=5.998820662439101E-4]:4.17319159222E-1,(5[&rate=5.998820662439101E-4]:1.43161548012E-1,12[&rate=5.998820662439101E-4]:1.815177123955E-1)[&rate=5.998820662439101E-4]:1.28952131758E-1)[&rate=5.998820662439101E-4]:1.17607105163E-1)[&rate=5.998820662439101E-4]:1.636415791373E0)[&rate=5.998820662439101E-4]:2.299032372436E-2,((133[&rate=5.998820662439101E-4]:3.497003001951E-1,137[&rate=5.998820662439101E-4]:3.907961906061E-1)[&rate=5.998820662439101E-4]:1.586343236966E-1,134[&rate=5.998820662439101E-4]:4.781976375906E-1)[&rate=5.998820662439101E-4]:5.627100843573E-1)[&rate=5.998820662439101E-4]:4.052011128626E-1)[&rate=5.998820662439101E-4]:9.635743228477E-2,53[&rate=5.998820662439101E-4]:7.905237564282E-1)[&rate=5.998820662439101E-4]:3.045196034565E-1)[&rate=5.998820662439101E-4]:1.931203519533E-1,((59[&rate=5.998820662439101E-4]:2.783688509247E-1,((57[&rate=5.998820662439101E-4]:2.148791788312E-1,(58[&rate=5.998820662439101E-4]:2.166604983726E-1,(55[&rate=5.998820662439101E-4]:1.062356372462E-1,56[&rate=5.998820662439101E-4]:1.062356372462E-1)[&rate=5.998820662439101E-4]:8.310245675473E-2)[&rate=5.998820662439101E-4]:1.46121230816E-2)[&rate=5.998820662439101E-4]:4.36230596108E-2,(37[&rate=5.998820662439101E-4]:8.155941615744E-2,54[&rate=5.998820662439101E-4]:5.056683917002E-3)[&rate=5.998820662439101E-4]:2.124619479677E-1)[&rate=5.998820662439101E-4]:2.259885291982E-2)[&rate=5.998820662439101E-4]:3.215730440483E-1,68[&rate=5.998820662439101E-4]:5.507615671041E-1)[&rate=5.998820662439101E-4]:3.603529644059E-1)[&rate=5.998820662439101E-4]:5.069626412296E-1,34[&rate=5.998820662439101E-4]:7.342836337267E-3)[&rate=5.998820662439101E-4]:2.386572144656E-2)[&rate=5.998820662439101E-4]:7.941304719523E-4)[&rate=5.998820662439101E-4]:1.765199433811E-1)[&rate=5.998820662439101E-4]:1.202528444455E-1,33[&rate=5.998820662439101E-4]:3.12337119918E-1);
tree STATE_61020000 [&joint=-20977.22723495306,lnP=-20977.22723495306] = [&R] (33[&rate=6.0308739739379E-4]:9.583641021649E-2,(32[&rate=6.0308739739379E-4]:1.515709676401E-2,(((((38[&rate=6.0308739739379E-4]:7.092185461834E-1,((40[&rate=6.0308739739379E-4]:5.778296347592E-1,147[&rate=6.0308739739379E-4]:6.352066839395E-1)[&rate=6.0308739739379E-4]:4.579543665198E-2,((((((101[&rate=6.0308739739379E-4]:1.161645676451E0,(((((((19[&rate=6.0308739739379E-4]:5.834323339338E-1,13[&rate=6.0308739739379E-4]:5.450761695501E-1)[&rate=6.0308739739379E-4]:3.520359310429E-1,((((107[&rate=6.0308739739379E-4]:1.212679866645E-1,108[&rate=6.0308739739379E-4]:1.185282606371E-1)[&rate=6.0308739739379E-4]:2.08905350765E-1,(114[&rate=6.0308739739379E-4]:7.825519237905E-2,104[&rate=6.0308739739379E-4]:1.385291649818E-1)[&rate=6.0308739739379E-4]:1.916441724477E-1)[&rate=6.0308739739379E-4]:1.629245122184E-1,109[&rate=6.0308739739379E-4]:5.122759318397E-1)[&rate=6.0308739739379E-4]:1.736266922149E-1,115[&rate=6.0308739739379E-4]:6.064505692601E-1)[&rate=6.0308739739379E-4]:2.08469750511E-1)[&rate=6.0308739739379E-4]:1.488373536948E-1,((((106[&rate=6.0308739739379E-4]:8.168478426089E-2,139[&rate=6.0308739739379E-4]:2.734656061786E-1)[&rate=6.0308739739379E-4]:4.544983196724E-1,111[&rate=6.0308739739379E-4]:5.526214600977E-1)[&rate=6.0308739739379E-4]:2.924141906882E-1,116[&rate=6.0308739739379E-4]:7.683233220187E-1)[&rate=6.0308739739379E-4]:1.46571868064E-1,(148[&rate=6.0308739739379E-4]:4.667994207905E-1,143[&rate=6.0308739739379E-4]:4.640596947632E-1)[&rate=6.0308739739379E-4]:4.864519336759E-1)[&rate=6.0308739739379E-4]:4.886248338326E-2)[&rate=6.0308739739379E-4]:1.16782883265E-1,(((9[&rate=6.0308739739379E-4]:6.587750372492E-1,(117[&rate=6.0308739739379E-4]:6.540962724256E-1,(30[&rate=6.0308739739379E-4]:2.536115997119E-1,4[&rate=6.0308739739379E-4]:8.10088599859E-2)[&rate=6.0308739739379E-4]:5.12813439837E-1)[&rate=6.0308739739379E-4]:1.563766893321E-2)[&rate=6.0308739739379E-4]:8.143131111503E-3,((112[&rate=6.0308739739379E-4]:5.952757085691E-1,(17[&rate=6.0308739739379E-4]:2.564518055178E-1,14[&rate=6.0308739739379E-4]:2.180956411341E-1)[&rate=6.0308739739379E-4]:3.77180067435E-1)[&rate=6.0308739739379E-4]:1.187173297765E-3,113[&rate=6.0308739739379E-4]:5.964628818668E-1)[&rate=6.0308739739379E-4]:7.867446457594E-2)[&rate=6.0308739739379E-4]:1.926404749756E-1,(105[&rate=6.0308739739379E-4]:6.848364525263E-1,110[&rate=6.0308739739379E-4]:7.067542607454E-1)[&rate=6.0308739739379E-4]:1.555441086183E-1)[&rate=6.0308739739379E-4]:2.949545161345E-1)[&rate=6.0308739739379E-4]:6.013960066336E-2,((((21[&rate=6.0308739739379E-4]:6.500062094344E-1,28[&rate=6.0308739739379E-4]:6.746637436808E-1)[&rate=6.0308739739379E-4]:2.21484410652E-1,1[&rate=6.0308739739379E-4]:1.098467844699E-1)[&rate=6.0308739739379E-4]:1.626379691654E-1,24[&rate=6.0308739739379E-4]:1.053306671444E0)[&rate=6.0308739739379E-4]:2.209839041986E-1,(((23[&rate=6.0308739739379E-4]:8.730056632441E-1,(25[&rate=6.0308739739379E-4]:2.544567020823E-1,20[&rate=6.0308739739379E-4]:2.352786198905E-1)[&rate=6.0308739739379E-4]:6.295078652714E-1)[&rate=6.0308739739379E-4]:1.724822943273E-1,(11[&rate=6.0308739739379E-4]:6.098392168849E-1,140[&rate=6.0308739739379E-4]:5.906611346932E-1)[&rate=6.0308739739379E-4]:3.507172338372E-1)[&rate=6.0308739739379E-4]:2.132864793619E-1,102[&rate=6.0308739739379E-4]:1.080895054265E-1)[&rate=6.0308739739379E-4]:4.557234599243E-3)[&rate=6.0308739739379E-4]:3.625259545084E-2)[&rate=6.0308739739379E-4]:1.782275840926E-1,(142[&rate=6.0308739739379E-4]:1.916731270799E-1,((141[&rate=6.0308739739379E-4]:7.908414692396E-2,145[&rate=6.0308739739379E-4]:8.182387295154E-2)[&rate=6.0308739739379E-4]:3.051030829651E-2,144[&rate=6.0308739739379E-4]:1.068547291931E-1)[&rate=6.0308739739379E-4]:7.933894583181E-2)[&rate=6.0308739739379E-4]:1.382029134955E0)[&rate=6.0308739739379E-4]:6.155268505776E-2,(((((10[&rate=6.0308739739379E-4]:2.270875771035E-1,15[&rate=6.0308739739379E-4]:2.654437414869E-1)[&rate=6.0308739739379E-4]:4.0289133551E-1,6[&rate=6.0308739739379E-4]:6.135405564491E-1)[&rate=6.0308739739379E-4]:1.599043606206E-1,3[&rate=6.0308739739379E-4]:7.213901225492E-1)[&rate=6.0308739739379E-4]:5.719536960729E-2,18[&rate=6.0308739739379E-4]:8.936539853071E-1)[&rate=6.0308739739379E-4]:3.165921957418E-1,((88[&rate=6.0308739739379E-4]:8.307894708546E-2,89[&rate=6.0308739739379E-4]:9.677757722247E-2)[&rate=6.0308739739379E-4]:3.832077726848E-1,((((84[&rate=6.0308739739379E-4]:7.634824571569E-2,83[&rate=6.0308739739379E-4]:7.634824571569E-2)[&rate=6.0308739739379E-4]:4.867977213699E-2,(86[&rate=6.0308739739379E-4]:7.438957904498E-2,93[&rate=6.0308739739379E-4]:8.8088209182E-2)[&rate=6.0308739739379E-4]:5.06384388077E-2)[&rate=6.0308739739379E-4]:1.091981222125E-2,85[&rate=6.0308739739379E-4]:1.359478300739E-1)[&rate=6.0308739739379E-4]:1.213554983775E-1,((92[&rate=6.0308739739379E-4]:6.530132127347E-2,(91[&rate=6.0308739739379E-4]:5.752154926221E-2,90[&rate=6.0308739739379E-4]:5.752154926221E-2)[&rate=6.0308739739379E-4]:7.779772011264E-3)[&rate=6.0308739739379E-4]:2.047640833607E-1,87[&rate=6.0308739739379E-4]:2.563667744972E-1)[&rate=6.0308739739379E-4]:9.365539542753E-4)[&rate=6.0308739739379E-4]:2.089833913188E-1)[&rate=6.0308739739379E-4]:1.168616995525E0)[&rate=6.0308739739379E-4]:2.907621907012E-1)[&rate=6.0308739739379E-4]:7.784455238787E-1)[&rate=6.0308739739379E-4]:1.743085664247E-1,98[&rate=6.0308739739379E-4]:4.912053844279E-1)[&rate=6.0308739739379E-4]:6.75701010388E-2,97[&rate=6.0308739739379E-4]:3.593219335542E-1)[&rate=6.0308739739379E-4]:4.703704783008E-2,((94[&rate=6.0308739739379E-4]:1.199927609619E-1,100[&rate=6.0308739739379E-4]:1.199927609619E-1)[&rate=6.0308739739379E-4]:2.892939584748E-1,95[&rate=6.0308739739379E-4]:4.939861729887E-1)[&rate=6.0308739739379E-4]:1.227553220568E-1)[&rate=6.0308739739379E-4]:1.184623634307E-2,(99[&rate=6.0308739739379E-4]:5.047714033569E-1,96[&rate=6.0308739739379E-4]:4.692522776741E-1)[&rate=6.0308739739379E-4]:1.347452897801E-1)[&rate=6.0308739739379E-4]:1.116254988982E-1,(((146[&rate=6.0308739739379E-4]:5.74486736775E-1,((((7[&rate=6.0308739739379E-4]:1.378795592961E-1,8[&rate=6.0308739739379E-4]:1.378795592961E-1)[&rate=6.0308739739379E-4]:4.275333694223E-1,26[&rate=6.0308739739379E-4]:6.722622437869E-1)[&rate=6.0308739739379E-4]:2.206710120675E-1,(31[&rate=6.0308739739379E-4]:9.364233152027E-1,(22[&rate=6.0308739739379E-4]:6.228952382007E-1,27[&rate=6.0308739739379E-4]:6.393335943651E-1)[&rate=6.0308739739379E-4]:2.58733556454E-1)[&rate=6.0308739739379E-4]:3.455570899791E-4)[&rate=6.0308739739379E-4]:1.858459542602E-1,2[&rate=6.0308739739379E-4]:8.952175662789E-1)[&rate=6.0308739739379E-4]:1.515776394091E0)[&rate=6.0308739739379E-4]:7.457098720837E-3,39[&rate=6.0308739739379E-4]:4.617252562609E-1)[&rate=6.0308739739379E-4]:6.102192238786E-2,16[&rate=6.0308739739379E-4]:2.608240104766E0)[&rate=6.0308739739379E-4]:7.812178934297E-2)[&rate=6.0308739739379E-4]:2.275610341943E-2)[&rate=6.0308739739379E-4]:1.538994857013E-1)[&rate=6.0308739739379E-4]:4.039786513167E-1,((((((47[&rate=6.0308739739379E-4]:4.422411759919E-1,(49[&rate=6.0308739739379E-4]:3.321088238031E-1,50[&rate=6.0308739739379E-4]:3.321088238031E-1)[&rate=6.0308739739379E-4]:7.734546694306E-2)[&rate=6.0308739739379E-4]:1.904209183412E-2,(51[&rate=6.0308739739379E-4]:3.750970342542E-1,44[&rate=6.0308739739379E-4]:3.969549577514E-1)[&rate=6.0308739739379E-4]:5.886382920031E-2)[&rate=6.0308739739379E-4]:3.212307118644E-2,((41[&rate=6.0308739739379E-4]:3.400409953048E-1,(42[&rate=6.0308739739379E-4]:1.70803519639E-1,48[&rate=6.0308739739379E-4]:2.090548857592E-1)[&rate=6.0308739739379E-4]:1.747019565401E-1)[&rate=6.0308739739379E-4]:7.36342572917E-2,(43[&rate=6.0308739739379E-4]:4.667798792353E-1,46[&rate=6.0308739739379E-4]:4.667798792353E-1)[&rate=6.0308739739379E-4]:1.540182104154E-3)[&rate=6.0308739739379E-4]:2.508627767296E-2)[&rate=6.0308739739379E-4]:5.515456571452E-2,45[&rate=6.0308739739379E-4]:5.403641834156E-1)[&rate=6.0308739739379E-4]:1.79012313892E-1,(128[&rate=6.0308739739379E-4]:1.348817825006E0,(((((132[&rate=6.0308739739379E-4]:4.635855100875E-2,129[&rate=6.0308739739379E-4]:4.361882498139E-2)[&rate=6.0308739739379E-4]:2.610777611501E-1,(130[&rate=6.0308739739379E-4]:2.298950576983E-1,131[&rate=6.0308739739379E-4]:2.326347837256E-1)[&rate=6.0308739739379E-4]:7.480152843318E-2)[&rate=6.0308739739379E-4]:1.394542176125E-1,118[&rate=6.0308739739379E-4]:5.811371051139E-1)[&rate=6.0308739739379E-4]:2.332830508684E-1,69[&rate=6.0308739739379E-4]:8.25379060092E-1)[&rate=6.0308739739379E-4]:5.364842212815E-1,((65[&rate=6.0308739739379E-4]:2.039303537281E-1,((62[&rate=6.0308739739379E-4]:2.83073048926E-1,64[&rate=6.0308739739379E-4]:2.419771585149E-1)[&rate=6.0308739739379E-4]:2.157478653066E-2,60[&rate=6.0308739739379E-4]:1.128670135389E-1)[&rate=6.0308739739379E-4]:9.106334018915E-2)[&rate=6.0308739739379E-4]:3.20397480755E-1,(61[&rate=6.0308739739379E-4]:2.4449493621E-1,63[&rate=6.0308739739379E-4]:2.033990457989E-1)[&rate=6.0308739739379E-4]:4.716137201908E-1)[&rate=6.0308739739379E-4]:6.34795720863E-1)[&rate=6.0308739739379E-4]:1.376394751395E-1)[&rate=6.0308739739379E-4]:1.439548845928E-1)[&rate=6.0308739739379E-4]:1.504722995958E-1,(((121[&rate=6.0308739739379E-4]:1.814468373496E0,127[&rate=6.0308739739379E-4]:2.255564263907E0)[&rate=6.0308739739379E-4]:3.123896675014E-1,36[&rate=6.0308739739379E-4]:4.740598620316E-2)[&rate=6.0308739739379E-4]:9.792896526496E-2,35[&rate=6.0308739739379E-4]:9.875960900236E-2)[&rate=6.0308739739379E-4]:1.571827690462E-2)[&rate=6.0308739739379E-4]:3.963538650776E-1)[&rate=6.0308739739379E-4]:2.550275541036E-1,((125[&rate=6.0308739739379E-4]:8.21450287513E-1,((52[&rate=6.0308739739379E-4]:6.405329505563E-1,((103[&rate=6.0308739739379E-4]:1.025703270813E0,(29[&rate=6.0308739739379E-4]:6.047400034248E-1,(5[&rate=6.0308739739379E-4]:1.041187058877E-1,12[&rate=6.0308739739379E-4]:1.424748702712E-1)[&rate=6.0308739739379E-4]:3.554158180851E-1)[&rate=6.0308739739379E-4]:6.538399797171E-1)[&rate=6.0308739739379E-4]:1.160015176813E0,((133[&rate=6.0308739739379E-4]:3.699036806638E-1,137[&rate=6.0308739739379E-4]:4.109995710748E-1)[&rate=6.0308739739379E-4]:3.885164989525E-1,134[&rate=6.0308739739379E-4]:7.282831933152E-1)[&rate=6.0308739739379E-4]:5.368873091055E-1)[&rate=6.0308739739379E-4]:1.191082374913E-1)[&rate=6.0308739739379E-4]:1.055052150522E-1,(53[&rate=6.0308739739379E-4]:7.195412986319E-1,((((73[&rate=6.0308739739379E-4]:2.818964970082E-1,77[&rate=6.0308739739379E-4]:2.764170449534E-1)[&rate=6.0308739739379E-4]:1.204369139563E-1,(80[&rate=6.0308739739379E-4]:9.437479184829E-2,81[&rate=6.0308739739379E-4]:9.437479184829E-2)[&rate=6.0308739739379E-4]:2.58643550623E-1)[&rate=6.0308739739379E-4]:3.63779820054E-3,(71[&rate=6.0308739739379E-4]:2.093871697191E-1,((82[&rate=6.0308739739379E-4]:1.721779260962E-1,79[&rate=6.0308739739379E-4]:1.639587480141E-1)[&rate=6.0308739739379E-4]:4.115917305762E-2,(78[&rate=6.0308739739379E-4]:5.547710373305E-2,72[&rate=6.0308739739379E-4]:3.355929551374E-2)[&rate=6.0308739739379E-4]:1.496408173387E-1)[&rate=6.0308739739379E-4]:3.166650892141E-2)[&rate=6.0308739739379E-4]:1.28090888761E-1)[&rate=6.0308739739379E-4]:4.240071084856E-1,(((76[&rate=6.0308739739379E-4]:3.309482580525E-1,70[&rate=6.0308739739379E-4]:2.92592093669E-1)[&rate=6.0308739739379E-4]:3.467333085614E-1,74[&rate=6.0308739739379E-4]:6.776815666139E-1)[&rate=6.0308739739379E-4]:4.491985372422E-2,75[&rate=6.0308739739379E-4]:7.226014203381E-1)[&rate=6.0308739739379E-4]:1.073768973125E-1)[&rate=6.0308739739379E-4]:6.360260395934E-1)[&rate=6.0308739739379E-4]:1.830014566524E-2)[&rate=6.0308739739379E-4]:2.939913568771E-1)[&rate=6.0308739739379E-4]:4.156930668196E-1,((((58[&rate=6.0308739739379E-4]:3.337163715107E-1,(54[&rate=6.0308739739379E-4]:9.040669583558E-2,(37[&rate=6.0308739739379E-4]:1.333011924749E-1,59[&rate=6.0308739739379E-4]:9.504982635463E-2)[&rate=6.0308739739379E-4]:3.360823560117E-2)[&rate=6.0308739739379E-4]:1.859326264948E-1)[&rate=6.0308739739379E-4]:4.588103212847E-2,(55[&rate=6.0308739739379E-4]:3.330469174598E-1,56[&rate=6.0308739739379E-4]:3.330469174598E-1)[&rate=6.0308739739379E-4]:1.922808180757E-2)[&rate=6.0308739739379E-4]:2.569518833968E-2,57[&rate=6.0308739739379E-4]:3.888991493558E-1)[&rate=6.0308739739379E-4]:1.835822068358E-1,68[&rate=6.0308739739379E-4]:5.205687878856E-1)[&rate=6.0308739739379E-4]:5.499078997803E-1)[&rate=6.0308739739379E-4]:2.431032551946E-1)[&rate=6.0308739739379E-4]:5.553966162869E-2,(66[&rate=6.0308739739379E-4]:3.455850802031E-1,((126[&rate=6.0308739739379E-4]:1.013290009032E0,(120[&rate=6.0308739739379E-4]:1.171361240608E0,((135[&rate=6.0308739739379E-4]:1.034743562972E-1,(138[&rate=6.0308739739379E-4]:1.498690376711E-1,136[&rate=6.0308739739379E-4]:1.836218835586E-2)[&rate=6.0308739739379E-4]:1.536053186262E-1)[&rate=6.0308739739379E-4]:7.077175582655E-1,119[&rate=6.0308739739379E-4]:1.159137120042E0)[&rate=6.0308739739379E-4]:1.081145315252E-1)[&rate=6.0308739739379E-4]:5.317408801088E-1)[&rate=6.0308739739379E-4]:5.130121254462E-1,(((122[&rate=6.0308739739379E-4]:1.962577623949E-1,124[&rate=6.0308739739379E-4]:1.935255219578E-1)[&rate=6.0308739739379E-4]:1.002673675983E-1,123[&rate=6.0308739739379E-4]:2.965251299932E-1)[&rate=6.0308739739379E-4]:3.411312951171E-1,67[&rate=6.0308739739379E-4]:1.363838747696E-1)[&rate=6.0308739739379E-4]:1.427440700238E-1)[&rate=6.0308739739379E-4]:6.645713540973E-2)[&rate=6.0308739739379E-4]:4.758138865137E-1)[&rate=6.0308739739379E-4]:5.849338337217E-2,34[&rate=6.0308739739379E-4]:1.687865145896E-2)[&rate=6.0308739739379E-4]:2.019625352413E-2)[&rate=6.0308739739379E-4]:7.519986139776E-2);
tree STATE_61110000 [&joint=-20973.193230459772,lnP=-20973.193230459772] = [&R] ((33[&rate=5.817403097897702E-4]:4.454331741442E-2,((125[&rate=5.817403097897702E-4]:7.09262031914E-1,((((52[&rate=5.817403097897702E-4]:5.29883156178E-1,(134[&rate=5.817403097897702E-4]:4.002077060645E-1,(137[&rate=5.817403097897702E-4]:1.524486290402E-1,133[&rate=5.817403097897702E-4]:1.113527386291E-1)[&rate=5.817403097897702E-4]:3.189919537365E-1)[&rate=5.817403097897702E-4]:8.734212394692E-1)[&rate=5.817403097897702E-4]:9.281414919555E-4,(103[&rate=5.817403097897702E-4]:6.079430149177E-1,(29[&rate=5.817403097897702E-4]:5.116964682307E-1,(5[&rate=5.817403097897702E-4]:1.89518928357E-1,12[&rate=5.817403097897702E-4]:2.278750927405E-1)[&rate=5.817403097897702E-4]:1.769720604217E-1)[&rate=5.817403097897702E-4]:3.291232590158E-1)[&rate=5.817403097897702E-4]:1.587162017313E0)[&rate=5.817403097897702E-4]:8.374064365171E-2,53[&rate=5.817403097897702E-4]:6.063552200103E-1)[&rate=5.817403097897702E-4]:6.560001805996E-2,(((((82[&rate=5.817403097897702E-4]:1.632346762836E-1,(72[&rate=5.817403097897702E-4]:1.302017089448E-1,78[&rate=5.817403097897702E-4]:1.521195171641E-1)[&rate=5.817403097897702E-4]:2.895981037449E-3)[&rate=5.817403097897702E-4]:1.682054366677E-1,79[&rate=5.817403097897702E-4]:3.232209348692E-1)[&rate=5.817403097897702E-4]:2.747345592606E-1,((77[&rate=5.817403097897702E-4]:3.333255362975E-1,71[&rate=5.817403097897702E-4]:2.703118376674E-1)[&rate=5.817403097897702E-4]:1.82256020347E-1,73[&rate=5.817403097897702E-4]:5.210610086992E-1)[&rate=5.817403097897702E-4]:1.179903758414E-1)[&rate=5.817403097897702E-4]:8.683470084271E-3,(80[&rate=5.817403097897702E-4]:7.044286116152E-2,81[&rate=5.817403097897702E-4]:7.044286116152E-2)[&rate=5.817403097897702E-4]:5.279769249703E-1)[&rate=5.817403097897702E-4]:1.015099173116E-1,(75[&rate=5.817403097897702E-4]:6.664447414841E-1,(74[&rate=5.817403097897702E-4]:5.46688081949E-1,(76[&rate=5.817403097897702E-4]:4.116803585541E-1,70[&rate=5.817403097897702E-4]:3.733241941707E-1)[&rate=5.817403097897702E-4]:1.350077233949E-1)[&rate=5.817403097897702E-4]:1.197566595351E-1)[&rate=5.817403097897702E-4]:8.280003045238E-2)[&rate=5.817403097897702E-4]:6.691735247459E-1)[&rate=5.817403097897702E-4]:2.47689307505E-1)[&rate=5.817403097897702E-4]:3.224711609198E-1,((59[&rate=5.817403097897702E-4]:2.404553700986E-1,((55[&rate=5.817403097897702E-4]:1.961336427297E-1,56[&rate=5.817403097897702E-4]:1.961336427297E-1)[&rate=5.817403097897702E-4]:3.677201062161E-3,((57[&rate=5.817403097897702E-4]:1.670760056864E-1,54[&rate=5.817403097897702E-4]:1.26092399129E-1)[&rate=5.817403097897702E-4]:4.253452664611E-2,(37[&rate=5.817403097897702E-4]:1.636722644549E-1,58[&rate=5.817403097897702E-4]:1.445465813948E-1)[&rate=5.817403097897702E-4]:8.145739356066E-2)[&rate=5.817403097897702E-4]:1.129273208098E-3)[&rate=5.817403097897702E-4]:3.244780499514E-2)[&rate=5.817403097897702E-4]:3.413504140357E-1,68[&rate=5.817403097897702E-4]:5.326254562653E-1)[&rate=5.817403097897702E-4]:3.324410699017E-1)[&rate=5.817403097897702E-4]:6.066494838141E-1)[&rate=5.817403097897702E-4]:9.561004477332E-2,(((((38[&rate=5.817403097897702E-4]:8.688135380334E-1,((((101[&rate=5.817403097897702E-4]:1.255539043143E0,((((142[&rate=5.817403097897702E-4]:5.670122095745E-1,((141[&rate=5.817403097897702E-4]:1.00213705942E-1,145[&rate=5.817403097897702E-4]:1.029534319696E-1)[&rate=5.817403097897702E-4]:1.836567683498E-3,144[&rate=5.817403097897702E-4]:9.931054759812E-2)[&rate=5.817403097897702E-4]:4.622222099215E-1)[&rate=5.817403097897702E-4]:9.89287593484E-1,(((((((107[&rate=5.817403097897702E-4]:3.453780867075E-1,108[&rate=5.817403097897702E-4]:3.426383606802E-1)[&rate=5.817403097897702E-4]:9.964102662915E-2,(114[&rate=5.817403097897702E-4]:1.684622245801E-1,104[&rate=5.817403097897702E-4]:2.287361971829E-1)[&rate=5.817403097897702E-4]:2.162829161538E-1)[&rate=5.817403097897702E-4]:1.578021746824E-1,109[&rate=5.817403097897702E-4]:6.219993702108E-1)[&rate=5.817403097897702E-4]:1.591249839862E-1,(115[&rate=5.817403097897702E-4]:4.569264583854E-1,(19[&rate=5.817403097897702E-4]:3.619560873788E-1,13[&rate=5.817403097897702E-4]:3.235999229951E-1)[&rate=5.817403097897702E-4]:2.155183162121E-1)[&rate=5.817403097897702E-4]:2.447458410171E-1)[&rate=5.817403097897702E-4]:1.121276282957E-1,116[&rate=5.817403097897702E-4]:8.137999276981E-1)[&rate=5.817403097897702E-4]:6.019408563339E-2,((139[&rate=5.817403097897702E-4]:6.979549630537E-1,(111[&rate=5.817403097897702E-4]:4.414655987805E-1,106[&rate=5.817403097897702E-4]:4.250272426162E-1)[&rate=5.817403097897702E-4]:8.114689851978E-2)[&rate=5.817403097897702E-4]:3.734408229768E-1,(148[&rate=5.817403097897702E-4]:4.750057826485E-1,143[&rate=5.817403097897702E-4]:4.722660566211E-1)[&rate=5.817403097897702E-4]:3.826913732452E-1)[&rate=5.817403097897702E-4]:5.465302182154E-2)[&rate=5.817403097897702E-4]:7.44280499779E-2,(((((117[&rate=5.817403097897702E-4]:4.682494105229E-1,112[&rate=5.817403097897702E-4]:4.655096844953E-1)[&rate=5.817403097897702E-4]:1.751770337752E-2,(9[&rate=5.817403097897702E-4]:4.690360980972E-1,(30[&rate=5.817403097897702E-4]:4.082831856597E-1,4[&rate=5.817403097897702E-4]:2.356804459337E-1)[&rate=5.817403097897702E-4]:1.840405836705E-1)[&rate=5.817403097897702E-4]:5.772111693549E-3)[&rate=5.817403097897702E-4]:1.960123020905E-1,113[&rate=5.817403097897702E-4]:6.790396899633E-1)[&rate=5.817403097897702E-4]:9.4166744402E-2,(17[&rate=5.817403097897702E-4]:5.192650887989E-1,14[&rate=5.817403097897702E-4]:4.809089244152E-1)[&rate=5.817403097897702E-4]:2.922975099501E-1)[&rate=5.817403097897702E-4]:4.993476090557E-2,(110[&rate=5.817403097897702E-4]:7.737723330785E-1,105[&rate=5.817403097897702E-4]:7.518545248594E-1)[&rate=5.817403097897702E-4]:4.38894101377E-2)[&rate=5.817403097897702E-4]:2.074726488604E-1)[&rate=5.817403097897702E-4]:3.53083219201E-1)[&rate=5.817403097897702E-4]:1.459728320275E-2,((24[&rate=5.817403097897702E-4]:9.407559219502E-1,(1[&rate=5.817403097897702E-4]:1.253792993076E-1,(21[&rate=5.817403097897702E-4]:7.982587682702E-1,28[&rate=5.817403097897702E-4]:8.229163025167E-1)[&rate=5.817403097897702E-4]:8.876436665388E-2)[&rate=5.817403097897702E-4]:3.45547048344E-2)[&rate=5.817403097897702E-4]:3.628096611189E-1,(102[&rate=5.817403097897702E-4]:1.816194837313E-2,(((25[&rate=5.817403097897702E-4]:5.762227130857E-1,20[&rate=5.817403097897702E-4]:5.57044630894E-1)[&rate=5.817403097897702E-4]:1.946577629053E-2,23[&rate=5.817403097897702E-4]:5.847295852666E-1)[&rate=5.817403097897702E-4]:1.954381851276E-1,(11[&rate=5.817403097897702E-4]:4.935096488488E-1,140[&rate=5.817403097897702E-4]:4.743315666571E-1)[&rate=5.817403097897702E-4]:2.017266146961E-1)[&rate=5.817403097897702E-4]:3.886791094857E-1)[&rate=5.817403097897702E-4]:1.237597990796E-1)[&rate=5.817403097897702E-4]:1.823999963427E-1)[&rate=5.817403097897702E-4]:1.696831853971E-1,(((((84[&rate=5.817403097897702E-4]:3.55049867488E-2,93[&rate=5.817403097897702E-4]:4.920361688582E-2)[&rate=5.817403097897702E-4]:1.039696040959E-1,(92[&rate=5.817403097897702E-4]:1.304320117902E-1,(91[&rate=5.817403097897702E-4]:8.944263718848E-2,90[&rate=5.817403097897702E-4]:8.944263718848E-2)[&rate=5.817403097897702E-4]:4.098937460172E-2)[&rate=5.817403097897702E-4]:2.274120919155E-2)[&rate=5.817403097897702E-4]:1.854298707576E-1,(86[&rate=5.817403097897702E-4]:1.36702583263E-1,(85[&rate=5.817403097897702E-4]:3.261537675547E-2,83[&rate=5.817403097897702E-4]:3.261537675547E-2)[&rate=5.817403097897702E-4]:1.040872065076E-1)[&rate=5.817403097897702E-4]:1.882018783393E-1)[&rate=5.817403097897702E-4]:4.939330339059E-2,(87[&rate=5.817403097897702E-4]:2.261435345286E-1,(88[&rate=5.817403097897702E-4]:2.558394635013E-2,89[&rate=5.817403097897702E-4]:3.928257648714E-2)[&rate=5.817403097897702E-4]:2.005595881785E-1)[&rate=5.817403097897702E-4]:1.481542304643E-1)[&rate=5.817403097897702E-4]:1.318826385149E0,((10[&rate=5.817403097897702E-4]:2.384929405854E-1,15[&rate=5.817403097897702E-4]:2.768491049689E-1)[&rate=5.817403097897702E-4]:4.157746248317E-1,((3[&rate=5.817403097897702E-4]:2.122204067631E-1,18[&rate=5.817403097897702E-4]:3.272888999137E-1)[&rate=5.817403097897702E-4]:1.749634128939E-1,6[&rate=5.817403097897702E-4]:4.392386141775E-1)[&rate=5.817403097897702E-4]:1.985905950753E-1)[&rate=5.817403097897702E-4]:5.676237080121E-1)[&rate=5.817403097897702E-4]:3.378670804207E-1)[&rate=5.817403097897702E-4]:7.670135660059E-1)[&rate=5.817403097897702E-4]:1.120536382674E-1,98[&rate=5.817403097897702E-4]:5.228438229634E-1)[&rate=5.817403097897702E-4]:2.122992022522E-1,((((94[&rate=5.817403097897702E-4]:2.350019253291E-1,100[&rate=5.817403097897702E-4]:2.350019253291E-1)[&rate=5.817403097897702E-4]:9.312699886761E-2,95[&rate=5.817403097897702E-4]:4.128283777487E-1)[&rate=5.817403097897702E-4]:2.04026613633E-1,97[&rate=5.817403097897702E-4]:4.064724777205E-1)[&rate=5.817403097897702E-4]:5.727906834433E-2,(99[&rate=5.817403097897702E-4]:6.295352042804E-1,96[&rate=5.817403097897702E-4]:5.940160785975E-1)[&rate=5.817403097897702E-4]:5.552781719419E-2)[&rate=5.817403097897702E-4]:7.193792723827E-2)[&rate=5.817403097897702E-4]:3.887971219829E-2,(40[&rate=5.817403097897702E-4]:6.33593363959E-1,((((39[&rate=5.817403097897702E-4]:2.575552487734E-1,16[&rate=5.817403097897702E-4]:2.343048174891E0)[&rate=5.817403097897702E-4]:2.667912149882E-2,147[&rate=5.817403097897702E-4]:3.416114194526E-1)[&rate=5.817403097897702E-4]:5.742837459258E-2,(2[&rate=5.817403097897702E-4]:7.807593613564E-1,((22[&rate=5.817403097897702E-4]:2.158816083371E-1,27[&rate=5.817403097897702E-4]:2.323199645014E-1)[&rate=5.817403097897702E-4]:5.052508647505E-1,(31[&rate=5.817403097897702E-4]:7.370669230117E-1,((7[&rate=5.817403097897702E-4]:6.351955848762E-2,8[&rate=5.817403097897702E-4]:6.351955848762E-2)[&rate=5.817403097897702E-4]:4.350098420191E-1,26[&rate=5.817403097897702E-4]:6.053787155752E-1)[&rate=5.817403097897702E-4]:8.785259099809E-2)[&rate=5.817403097897702E-4]:3.88600706239E-2)[&rate=5.817403097897702E-4]:2.322296279948E-1)[&rate=5.817403097897702E-4]:1.517629186338E0)[&rate=5.817403097897702E-4]:1.131425369502E-1,146[&rate=5.817403097897702E-4]:5.750238610499E-1)[&rate=5.817403097897702E-4]:1.78788082144E-1)[&rate=5.817403097897702E-4]:1.201407290859E-2)[&rate=5.817403097897702E-4]:2.915121120948E-1)[&rate=5.817403097897702E-4]:4.886247747259E-1,(((((69[&rate=5.817403097897702E-4]:6.742881552156E-1,(((132[&rate=5.817403097897702E-4]:8.274138431547E-2,129[&rate=5.817403097897702E-4]:8.000165828812E-2)[&rate=5.817403097897702E-4]:1.735406297873E-1,(130[&rate=5.817403097897702E-4]:1.902495712118E-1,131[&rate=5.817403097897702E-4]:1.929892972392E-1)[&rate=5.817403097897702E-4]:6.329271686355E-2)[&rate=5.817403097897702E-4]:2.596885876387E-1,118[&rate=5.817403097897702E-4]:6.50217177084E-1)[&rate=5.817403097897702E-4]:1.311207402198E-2)[&rate=5.817403097897702E-4]:9.357239872441E-1,((62[&rate=5.817403097897702E-4]:3.694366881586E-1,(65[&rate=5.817403097897702E-4]:1.732758085218E-1,(64[&rate=5.817403097897702E-4]:1.941175983543E-1,60[&rate=5.817403097897702E-4]:4.343266684755E-2)[&rate=5.817403097897702E-4]:1.298431416742E-1)[&rate=5.817403097897702E-4]:4.380057719122E-3)[&rate=5.817403097897702E-4]:3.435923200977E-1,(61[&rate=5.817403097897702E-4]:2.043753741941E-1,63[&rate=5.817403097897702E-4]:1.63279483783E-1)[&rate=5.817403097897702E-4]:5.086536340623E-1)[&rate=5.817403097897702E-4]:8.860242300937E-1)[&rate=5.817403097897702E-4]:1.850699609791E-2,128[&rate=5.817403097897702E-4]:1.477834207051E0)[&rate=5.817403097897702E-4]:1.549395903874E-2,((((47[&rate=5.817403097897702E-4]:3.879610746749E-1,51[&rate=5.817403097897702E-4]:3.606386703034E-1)[&rate=5.817403097897702E-4]:9.686379174967E-3,44[&rate=5.817403097897702E-4]:3.921829729756E-1)[&rate=5.817403097897702E-4]:1.81366579595E-1,((50[&rate=5.817403097897702E-4]:2.770520291523E-1,49[&rate=5.817403097897702E-4]:2.770520291523E-1)[&rate=5.817403097897702E-4]:2.041475591589E-1,((46[&rate=5.817403097897702E-4]:3.692785313243E-1,43[&rate=5.817403097897702E-4]:3.692785313243E-1)[&rate=5.817403097897702E-4]:1.016753304135E-1,(48[&rate=5.817403097897702E-4]:4.116530280057E-1,(42[&rate=5.817403097897702E-4]:3.374436054814E-1,41[&rate=5.817403097897702E-4]:3.319791246072E-1)[&rate=5.817403097897702E-4]:3.595805640403E-2)[&rate=5.817403097897702E-4]:4.837187198361E-2)[&rate=5.817403097897702E-4]:4.303261181921E-2)[&rate=5.817403097897702E-4]:6.502755988787E-2)[&rate=5.817403097897702E-4]:6.096625247615E-2,45[&rate=5.817403097897702E-4]:6.317835646096E-1)[&rate=5.817403097897702E-4]:8.814838918845E-2)[&rate=5.817403097897702E-4]:2.438833346556E-1,((36[&rate=5.817403097897702E-4]:7.333500188928E-2,(121[&rate=5.817403097897702E-4]:1.97011704626E0,127[&rate=5.817403097897702E-4]:2.411212936671E0)[&rate=5.817403097897702E-4]:1.826700104235E-1)[&rate=5.817403097897702E-4]:1.600962768365E-1,35[&rate=5.817403097897702E-4]:1.868559362601E-1)[&rate=5.817403097897702E-4]:2.158844119719E-2)[&rate=5.817403097897702E-4]:5.466284887865E-1)[&rate=5.817403097897702E-4]:1.109493059342E-1,((((135[&rate=5.817403097897702E-4]:1.278919089133E0,(138[&rate=5.817403097897702E-4]:1.918852791644E-1,136[&rate=5.817403097897702E-4]:6.037842984922E-2)[&rate=5.817403097897702E-4]:1.287033809969E0)[&rate=5.817403097897702E-4]:3.688691126559E-1,(126[&rate=5.817403097897702E-4]:8.574569894589E-1,(119[&rate=5.817403097897702E-4]:1.584166256611E0,120[&rate=5.817403097897702E-4]:1.488275845652E0)[&rate=5.817403097897702E-4]:5.899325549143E-2)[&rate=5.817403097897702E-4]:3.525738951655E-1)[&rate=5.817403097897702E-4]:7.48010473171E-2,66[&rate=5.817403097897702E-4]:3.765774225656E-2)[&rate=5.817403097897702E-4]:3.641485357839E-1,(((124[&rate=5.817403097897702E-4]:1.661608321979E-1,123[&rate=5.817403097897702E-4]:1.68893072635E-1)[&rate=5.817403097897702E-4]:2.670657147611E-1,122[&rate=5.817403097897702E-4]:4.359587873962E-1)[&rate=5.817403097897702E-4]:3.828925338181E-1,67[&rate=5.817403097897702E-4]:3.175787708737E-1)[&rate=5.817403097897702E-4]:8.422750716681E-2)[&rate=5.817403097897702E-4]:4.642158941374E-1)[&rate=5.817403097897702E-4]:5.212897617544E-2,34[&rate=5.817403097897702E-4]:5.513744972324E-2)[&rate=5.817403097897702E-4]:2.344282717462E-2,32[&rate=5.817403097897702E-4]:5.666246867878E-2)[&rate=5.817403097897702E-4]:7.801144145425E-2);
tree STATE_61200000 [&joint=-20979.861260711747,lnP=-20979.861260711747] = [&R] (34[&rate=5.7441731744636E-4]:1.959329453627E-1,(((((38[&rate=5.7441731744636E-4]:1.121457227014E0,((((((16[&rate=5.7441731744636E-4]:2.495821287494E0,(101[&rate=5.7441731744636E-4]:8.548109410862E-1,((((10[&rate=5.7441731744636E-4]:4.517809645545E-1,15[&rate=5.7441731744636E-4]:4.90137128938E-1)[&rate=5.7441731744636E-4]:1.83530606907E-1,(6[&rate=5.7441731744636E-4]:6.15450594453E-1,18[&rate=5.7441731744636E-4]:6.784642930831E-1)[&rate=5.7441731744636E-4]:3.422620844219E-3)[&rate=5.7441731744636E-4]:5.743175096222E-1,(3[&rate=5.7441731744636E-4]:6.239224981491E-1,((88[&rate=5.7441731744636E-4]:1.777022741687E-1,89[&rate=5.7441731744636E-4]:1.914009043057E-1)[&rate=5.7441731744636E-4]:6.303648945114E-1,((((85[&rate=5.7441731744636E-4]:1.615201938551E-1,83[&rate=5.7441731744636E-4]:1.615201938551E-1)[&rate=5.7441731744636E-4]:1.975130745206E-2,(86[&rate=5.7441731744636E-4]:5.540476219466E-2,(93[&rate=5.7441731744636E-4]:3.668995613706E-2,84[&rate=5.7441731744636E-4]:2.299132600004E-2)[&rate=5.7441731744636E-4]:3.241343619462E-2)[&rate=5.7441731744636E-4]:1.258667391125E-1)[&rate=5.7441731744636E-4]:1.211361462035E-1,(92[&rate=5.7441731744636E-4]:2.307095681171E-1,(91[&rate=5.7441731744636E-4]:1.837058665879E-1,90[&rate=5.7441731744636E-4]:1.837058665879E-1)[&rate=5.7441731744636E-4]:4.700370152923E-2)[&rate=5.7441731744636E-4]:8.539670953056E-2)[&rate=5.7441731744636E-4]:1.076977912128E-2,87[&rate=5.7441731744636E-4]:3.131774266319E-1)[&rate=5.7441731744636E-4]:4.948897420482E-1)[&rate=5.7441731744636E-4]:3.555813568662E-1)[&rate=5.7441731744636E-4]:5.172134322498E-1)[&rate=5.7441731744636E-4]:3.267845521253E-1,(((24[&rate=5.7441731744636E-4]:1.010230224346E0,(1[&rate=5.7441731744636E-4]:9.636440363319E-2,(21[&rate=5.7441731744636E-4]:7.880876644075E-1,28[&rate=5.7441731744636E-4]:8.127451986539E-1)[&rate=5.7441731744636E-4]:6.992057484219E-2)[&rate=5.7441731744636E-4]:1.330439029051E-1)[&rate=5.7441731744636E-4]:4.740449087146E-1,(102[&rate=5.7441731744636E-4]:1.558914525402E-1,((140[&rate=5.7441731744636E-4]:5.109116051837E-1,11[&rate=5.7441731744636E-4]:5.300896873755E-1)[&rate=5.7441731744636E-4]:1.976693103515E-1,((20[&rate=5.7441731744636E-4]:4.191719312823E-1,25[&rate=5.7441731744636E-4]:4.383500134741E-1)[&rate=5.7441731744636E-4]:2.005090673073E-1,23[&rate=5.7441731744636E-4]:6.279001766717E-1)[&rate=5.7441731744636E-4]:1.847903279045E-1)[&rate=5.7441731744636E-4]:4.938858794708E-1)[&rate=5.7441731744636E-4]:1.667398449044E-1)[&rate=5.7441731744636E-4]:4.568276973039E-2,((((((108[&rate=5.7441731744636E-4]:2.057922439902E-1,(114[&rate=5.7441731744636E-4]:6.763980203867E-2,104[&rate=5.7441731744636E-4]:1.279137746414E-1)[&rate=5.7441731744636E-4]:8.061819537616E-2)[&rate=5.7441731744636E-4]:4.261022417233E-1,(107[&rate=5.7441731744636E-4]:2.993340698668E-1,109[&rate=5.7441731744636E-4]:3.185121520586E-1)[&rate=5.7441731744636E-4]:3.353001418741E-1)[&rate=5.7441731744636E-4]:2.310485884625E-1,((19[&rate=5.7441731744636E-4]:4.885538865777E-1,13[&rate=5.7441731744636E-4]:4.501977221941E-1)[&rate=5.7441731744636E-4]:2.718600519895E-1,115[&rate=5.7441731744636E-4]:6.398659933617E-1)[&rate=5.7441731744636E-4]:1.65542834239E-1)[&rate=5.7441731744636E-4]:1.363826382179E-1,((116[&rate=5.7441731744636E-4]:4.763873029287E-1,(139[&rate=5.7441731744636E-4]:5.983218583226E-1,(111[&rate=5.7441731744636E-4]:3.069922256232E-1,106[&rate=5.7441731744636E-4]:2.905538694588E-1)[&rate=5.7441731744636E-4]:1.15987166946E-1)[&rate=5.7441731744636E-4]:1.301202391266E-1)[&rate=5.7441731744636E-4]:1.226544066677E-1,(148[&rate=5.7441731744636E-4]:4.252251646885E-1,143[&rate=5.7441731744636E-4]:4.224854386611E-1)[&rate=5.7441731744636E-4]:2.121727092916E-1)[&rate=5.7441731744636E-4]:3.427497562221E-1)[&rate=5.7441731744636E-4]:1.438202721133E-1,((((9[&rate=5.7441731744636E-4]:5.771934020459E-1,117[&rate=5.7441731744636E-4]:5.881523061555E-1)[&rate=5.7441731744636E-4]:3.417548228362E-2,((30[&rate=5.7441731744636E-4]:4.383766520876E-1,4[&rate=5.7441731744636E-4]:2.657739123615E-1)[&rate=5.7441731744636E-4]:2.61233839279E-1,112[&rate=5.7441731744636E-4]:5.845419982157E-1)[&rate=5.7441731744636E-4]:3.504606419585E-2)[&rate=5.7441731744636E-4]:8.035390219065E-2,(17[&rate=5.7441731744636E-4]:5.694446801862E-1,14[&rate=5.7441731744636E-4]:5.310885158025E-1)[&rate=5.7441731744636E-4]:1.688534487997E-1)[&rate=5.7441731744636E-4]:7.079864477222E-2,((110[&rate=5.7441731744636E-4]:4.346881737857E-1,113[&rate=5.7441731744636E-4]:4.401676258404E-1)[&rate=5.7441731744636E-4]:1.970142102302E-1,105[&rate=5.7441731744636E-4]:6.097845757968E-1)[&rate=5.7441731744636E-4]:1.335587733038E-1)[&rate=5.7441731744636E-4]:3.970629093792E-1)[&rate=5.7441731744636E-4]:2.237979422389E-1,((144[&rate=5.7441731744636E-4]:1.991811717747E-1,(145[&rate=5.7441731744636E-4]:1.706119146535E-1,141[&rate=5.7441731744636E-4]:1.678721886259E-1)[&rate=5.7441731744636E-4]:3.404870917615E-2)[&rate=5.7441731744636E-4]:1.834635063578E-1,142[&rate=5.7441731744636E-4]:3.881241301875E-1)[&rate=5.7441731744636E-4]:1.176080070531E0)[&rate=5.7441731744636E-4]:5.068520892208E-2)[&rate=5.7441731744636E-4]:1.023461413765E-1)[&rate=5.7441731744636E-4]:3.896301845896E-1)[&rate=5.7441731744636E-4]:5.286815792847E-1)[&rate=5.7441731744636E-4]:2.561812614059E-2,146[&rate=5.7441731744636E-4]:5.561650667526E-1)[&rate=5.7441731744636E-4]:2.016079734625E-2,(97[&rate=5.7441731744636E-4]:3.42021887786E-1,40[&rate=5.7441731744636E-4]:4.130601391522E-1)[&rate=5.7441731744636E-4]:4.304714571177E-2)[&rate=5.7441731744636E-4]:2.184514772966E-2,((2[&rate=5.7441731744636E-4]:6.187410277428E-1,31[&rate=5.7441731744636E-4]:8.461382880169E-1)[&rate=5.7441731744636E-4]:1.786412572958E-1,((22[&rate=5.7441731744636E-4]:2.009729500404E-1,27[&rate=5.7441731744636E-4]:2.174113062047E-1)[&rate=5.7441731744636E-4]:5.78851060364E-1,(26[&rate=5.7441731744636E-4]:5.525663462831E-1,(7[&rate=5.7441731744636E-4]:8.189725885319E-2,8[&rate=5.7441731744636E-4]:8.189725885319E-2)[&rate=5.7441731744636E-4]:3.638197723614E-1)[&rate=5.7441731744636E-4]:2.382165682309E-1)[&rate=5.7441731744636E-4]:1.901610143603E-1)[&rate=5.7441731744636E-4]:1.637295950384E0)[&rate=5.7441731744636E-4]:9.486939158673E-3,147[&rate=5.7441731744636E-4]:5.448164209326E-1)[&rate=5.7441731744636E-4]:9.504582047174E-2,(39[&rate=5.7441731744636E-4]:5.586448145933E-1,((99[&rate=5.7441731744636E-4]:6.213993411259E-1,96[&rate=5.7441731744636E-4]:5.85880215443E-1)[&rate=5.7441731744636E-4]:4.380419882354E-2,(98[&rate=5.7441731744636E-4]:5.995882760549E-1,((100[&rate=5.7441731744636E-4]:2.84614263653E-1,94[&rate=5.7441731744636E-4]:2.84614263653E-1)[&rate=5.7441731744636E-4]:1.37286301667E-1,95[&rate=5.7441731744636E-4]:5.066000188721E-1)[&rate=5.7441731744636E-4]:1.039172189315E-1)[&rate=5.7441731744636E-4]:4.375734039729E-2)[&rate=5.7441731744636E-4]:4.371449868746E-2)[&rate=5.7441731744636E-4]:2.384037763067E-2)[&rate=5.7441731744636E-4]:6.072780457194E-1)[&rate=5.7441731744636E-4]:2.912597072986E-1,((121[&rate=5.7441731744636E-4]:1.903574029453E0,127[&rate=5.7441731744636E-4]:2.344669919864E0)[&rate=5.7441731744636E-4]:5.025126013929E-1,((36[&rate=5.7441731744636E-4]:1.109058159164E-1,35[&rate=5.7441731744636E-4]:6.433047345067E-2)[&rate=5.7441731744636E-4]:2.117182903696E-1,(((((49[&rate=5.7441731744636E-4]:4.096123348591E-1,50[&rate=5.7441731744636E-4]:4.096123348591E-1)[&rate=5.7441731744636E-4]:6.58101966034E-2,51[&rate=5.7441731744636E-4]:4.808870123367E-1)[&rate=5.7441731744636E-4]:1.481246078846E-1,((47[&rate=5.7441731744636E-4]:5.854541172669E-1,(46[&rate=5.7441731744636E-4]:5.169594563585E-1,((42[&rate=5.7441731744636E-4]:4.246031962201E-1,(48[&rate=5.7441731744636E-4]:4.483576260623E-1,41[&rate=5.7441731744636E-4]:4.046417790678E-1)[&rate=5.7441731744636E-4]:1.449693627798E-2)[&rate=5.7441731744636E-4]:1.665113737043E-2,43[&rate=5.7441731744636E-4]:4.904346614592E-1)[&rate=5.7441731744636E-4]:2.652479489931E-2)[&rate=5.7441731744636E-4]:6.849466090843E-2)[&rate=5.7441731744636E-4]:6.710005422422E-2,44[&rate=5.7441731744636E-4]:6.470896906169E-1)[&rate=5.7441731744636E-4]:3.779853101705E-3)[&rate=5.7441731744636E-4]:7.655485624006E-2,45[&rate=5.7441731744636E-4]:7.246921595216E-1)[&rate=5.7441731744636E-4]:1.906001775604E-1,((((65[&rate=5.7441731744636E-4]:2.029220310973E-1,(64[&rate=5.7441731744636E-4]:3.352407702566E-1,60[&rate=5.7441731744636E-4]:1.845558387499E-1)[&rate=5.7441731744636E-4]:1.836619234745E-2)[&rate=5.7441731744636E-4]:9.624454483573E-3,62[&rate=5.7441731744636E-4]:4.043273074987E-1)[&rate=5.7441731744636E-4]:1.664079193597E-1,(61[&rate=5.7441731744636E-4]:1.017578445371E-1,63[&rate=5.7441731744636E-4]:6.066195412609E-2)[&rate=5.7441731744636E-4]:4.689773823212E-1)[&rate=5.7441731744636E-4]:9.126605472896E-1,(128[&rate=5.7441731744636E-4]:1.01466227691E0,(((131[&rate=5.7441731744636E-4]:2.735875091344E-1,((129[&rate=5.7441731744636E-4]:2.329802629812E-1,130[&rate=5.7441731744636E-4]:2.329802629812E-1)[&rate=5.7441731744636E-4]:5.807977744245E-4,132[&rate=5.7441731744636E-4]:2.36300786783E-1)[&rate=5.7441731744636E-4]:3.72867223514E-2)[&rate=5.7441731744636E-4]:4.545042084737E-1,118[&rate=5.7441731744636E-4]:8.623382929507E-1)[&rate=5.7441731744636E-4]:3.698734889946E-2,69[&rate=5.7441731744636E-4]:9.102845459598E-1)[&rate=5.7441731744636E-4]:2.550626624571E-1)[&rate=5.7441731744636E-4]:3.290074698408E-1)[&rate=5.7441731744636E-4]:3.450188026226E-1)[&rate=5.7441731744636E-4]:1.161273377346E-1)[&rate=5.7441731744636E-4]:4.010469765501E-3)[&rate=5.7441731744636E-4]:5.302922542117E-1)[&rate=5.7441731744636E-4]:7.076538925135E-2,((((((53[&rate=5.7441731744636E-4]:7.763915413905E-1,(133[&rate=5.7441731744636E-4]:4.901496977119E-1,(134[&rate=5.7441731744636E-4]:3.535017963653E-1,137[&rate=5.7441731744636E-4]:4.247346730775E-1)[&rate=5.7441731744636E-4]:1.065109150455E-1)[&rate=5.7441731744636E-4]:1.068321340647E0)[&rate=5.7441731744636E-4]:1.380060271795E-3,(((73[&rate=5.7441731744636E-4]:4.92288593875E-1,(82[&rate=5.7441731744636E-4]:3.673954573754E-1,((78[&rate=5.7441731744636E-4]:7.863264876364E-2,72[&rate=5.7441731744636E-4]:5.671484054433E-2)[&rate=5.7441731744636E-4]:6.783942309803E-2,79[&rate=5.7441731744636E-4]:1.464720718617E-1)[&rate=5.7441731744636E-4]:2.127042074317E-1)[&rate=5.7441731744636E-4]:9.201642417081E-2)[&rate=5.7441731744636E-4]:9.677861039903E-3,((71[&rate=5.7441731744636E-4]:2.593376342399E-1,(81[&rate=5.7441731744636E-4]:8.319994462337E-2,80[&rate=5.7441731744636E-4]:8.319994462337E-2)[&rate=5.7441731744636E-4]:1.953157718082E-1)[&rate=5.7441731744636E-4]:7.55686659246E-2,77[&rate=5.7441731744636E-4]:3.979199987946E-1)[&rate=5.7441731744636E-4]:9.856700406557E-2)[&rate=5.7441731744636E-4]:2.384663197618E-1,(75[&rate=5.7441731744636E-4]:4.986310463501E-1,(70[&rate=5.7441731744636E-4]:4.03977948663E-1,(74[&rate=5.7441731744636E-4]:3.449147371796E-1,76[&rate=5.7441731744636E-4]:3.449147371796E-1)[&rate=5.7441731744636E-4]:9.741937586692E-2)[&rate=5.7441731744636E-4]:5.629693330357E-2)[&rate=5.7441731744636E-4]:2.418017283267E-1)[&rate=5.7441731744636E-4]:7.838018855977E-1)[&rate=5.7441731744636E-4]:6.260563286332E-2,((103[&rate=5.7441731744636E-4]:5.340922900731E-1,(29[&rate=5.7441731744636E-4]:4.13351052209E-1,(5[&rate=5.7441731744636E-4]:2.20389319627E-1,12[&rate=5.7441731744636E-4]:2.587454840104E-1)[&rate=5.7441731744636E-4]:4.775625313006E-2)[&rate=5.7441731744636E-4]:3.536179501928E-1)[&rate=5.7441731744636E-4]:1.840932928988E0,52[&rate=5.7441731744636E-4]:7.107314845001E-1)[&rate=5.7441731744636E-4]:1.378424713369E-1)[&rate=5.7441731744636E-4]:7.21049875775E-1,125[&rate=5.7441731744636E-4]:1.351044596639E0)[&rate=5.7441731744636E-4]:5.823356778268E-2,((57[&rate=5.7441731744636E-4]:4.316004097476E-1,((54[&rate=5.7441731744636E-4]:2.362597547969E-1,(37[&rate=5.7441731744636E-4]:9.865184013744E-2,58[&rate=5.7441731744636E-4]:7.952615707733E-2)[&rate=5.7441731744636E-4]:2.141106468999E-1)[&rate=5.7441731744636E-4]:1.153518710124E-1,(59[&rate=5.7441731744636E-4]:3.721117598353E-1,(56[&rate=5.7441731744636E-4]:3.493322262674E-1,55[&rate=5.7441731744636E-4]:3.493322262674E-1)[&rate=5.7441731744636E-4]:1.458281225627E-2)[&rate=5.7441731744636E-4]:1.775123209418E-2)[&rate=5.7441731744636E-4]:3.9005177381E-2)[&rate=5.7441731744636E-4]:1.378906397909E-1,68[&rate=5.7441731744636E-4]:5.175784812324E-1)[&rate=5.7441731744636E-4]:7.25033016523E-1)[&rate=5.7441731744636E-4]:6.163963389785E-2,(((((122[&rate=5.7441731744636E-4]:2.15726951471E-1,124[&rate=5.7441731744636E-4]:2.129947110339E-1)[&rate=5.7441731744636E-4]:6.309463189608E-2,123[&rate=5.7441731744636E-4]:2.788215833671E-1)[&rate=5.7441731744636E-4]:5.854894615639E-1,67[&rate=5.7441731744636E-4]:3.630384945904E-1)[&rate=5.7441731744636E-4]:6.893714126907E-2,66[&rate=5.7441731744636E-4]:4.319756358595E-1)[&rate=5.7441731744636E-4]:4.587013951781E-2,((135[&rate=5.7441731744636E-4]:5.375785638945E-1,(138[&rate=5.7441731744636E-4]:2.266965339694E-1,136[&rate=5.7441731744636E-4]:9.518968465417E-2)[&rate=5.7441731744636E-4]:5.108820299251E-1)[&rate=5.7441731744636E-4]:9.17793139751E-1,((126[&rate=5.7441731744636E-4]:4.733954911629E-1,119[&rate=5.7441731744636E-4]:1.259098013807E0)[&rate=5.7441731744636E-4]:1.94694361652E-1,120[&rate=5.7441731744636E-4]:1.3579019645E0)[&rate=5.7441731744636E-4]:3.495245336662E-1)[&rate=5.7441731744636E-4]:7.074055785812E-1)[&rate=5.7441731744636E-4]:2.786847185037E-1)[&rate=5.7441731744636E-4]:1.245863831679E-1)[&rate=5.7441731744636E-4]:6.405821809673E-2,32[&rate=5.7441731744636E-4]:6.024358829635E-2)[&rate=5.7441731744636E-4]:9.336744237392E-2,33[&rate=5.7441731744636E-4]:1.59090482725E-1)[&rate=5.7441731744636E-4]:2.040410647339E-2);
tree STATE_61290000 [&joint=-20986.223086946764,lnP=-20986.223086946764] = [&R] ((33[&rate=5.767390572902631E-4]:1.529567141759E-3,((((38[&rate=5.767390572902631E-4]:1.01190298949E0,(((((101[&rate=5.767390572902631E-4]:1.098266500232E0,(((((92[&rate=5.767390572902631E-4]:1.500936789574E-1,(91[&rate=5.767390572902631E-4]:9.703540249007E-2,90[&rate=5.767390572902631E-4]:9.703540249007E-2)[&rate=5.767390572902631E-4]:5.305827646738E-2)[&rate=5.767390572902631E-4]:1.692003951998E-1,(((86[&rate=5.767390572902631E-4]:9.284990327862E-2,93[&rate=5.767390572902631E-4]:1.065485334156E-1)[&rate=5.767390572902631E-4]:5.505230742344E-3,83[&rate=5.767390572902631E-4]:9.835513402097E-2)[&rate=5.767390572902631E-4]:1.727157849749E-2,(84[&rate=5.767390572902631E-4]:1.156228071465E-1,85[&rate=5.767390572902631E-4]:1.156228071465E-1)[&rate=5.767390572902631E-4]:3.905371951135E-6)[&rate=5.767390572902631E-4]:1.899687315018E-1)[&rate=5.767390572902631E-4]:6.478984018605E-2,87[&rate=5.767390572902631E-4]:3.703852842063E-1)[&rate=5.767390572902631E-4]:2.949107533083E-1,(88[&rate=5.767390572902631E-4]:1.210242047849E-1,89[&rate=5.767390572902631E-4]:1.347228349219E-1)[&rate=5.767390572902631E-4]:5.442718327296E-1)[&rate=5.767390572902631E-4]:1.470988450342E0,((6[&rate=5.767390572902631E-4]:7.875514534353E-1,((10[&rate=5.767390572902631E-4]:3.33401248267E-1,15[&rate=5.767390572902631E-4]:3.717574126504E-1)[&rate=5.767390572902631E-4]:3.064300862062E-1,(3[&rate=5.767390572902631E-4]:3.34458406573E-1,18[&rate=5.767390572902631E-4]:4.495268997236E-1)[&rate=5.767390572902631E-4]:2.368797772153E-1)[&rate=5.767390572902631E-4]:1.641584751266E-1)[&rate=5.767390572902631E-4]:7.999430641238E-1,(((((145[&rate=5.767390572902631E-4]:1.115584499094E-1,141[&rate=5.767390572902631E-4]:1.088187238818E-1)[&rate=5.767390572902631E-4]:4.299584858949E-1,144[&rate=5.767390572902631E-4]:5.360374837494E-1)[&rate=5.767390572902631E-4]:2.254832333E-1,142[&rate=5.767390572902631E-4]:7.670001691043E-1)[&rate=5.767390572902631E-4]:8.188778833966E-1,((((115[&rate=5.767390572902631E-4]:5.452554435867E-1,(19[&rate=5.767390572902631E-4]:4.015535781977E-1,13[&rate=5.767390572902631E-4]:3.63197413814E-1)[&rate=5.767390572902631E-4]:2.642498105945E-1)[&rate=5.767390572902631E-4]:6.540138788395E-2,(((108[&rate=5.767390572902631E-4]:2.578208698959E-1,(114[&rate=5.767390572902631E-4]:1.22672615117E-1,104[&rate=5.767390572902631E-4]:1.829465877197E-1)[&rate=5.767390572902631E-4]:7.761400820357E-2)[&rate=5.767390572902631E-4]:1.267891817945E-1,107[&rate=5.767390572902631E-4]:3.873497777178E-1)[&rate=5.767390572902631E-4]:6.714775581515E-2,109[&rate=5.767390572902631E-4]:4.736756157246E-1)[&rate=5.767390572902631E-4]:2.164332705405E-1)[&rate=5.767390572902631E-4]:3.040341630736E-1,(116[&rate=5.767390572902631E-4]:7.315868554751E-1,((148[&rate=5.767390572902631E-4]:2.676185401944E-1,143[&rate=5.767390572902631E-4]:2.64878814167E-1)[&rate=5.767390572902631E-4]:3.891849344953E-1,((111[&rate=5.767390572902631E-4]:5.478631487165E-2,106[&rate=5.767390572902631E-4]:3.834795870728E-2)[&rate=5.767390572902631E-4]:3.187025931991E-1,139[&rate=5.767390572902631E-4]:5.488313738242E-1)[&rate=5.767390572902631E-4]:3.216707310024E-1)[&rate=5.767390572902631E-4]:1.13139545169E-1)[&rate=5.767390572902631E-4]:1.831041390691E-1)[&rate=5.767390572902631E-4]:2.022851249276E-1,((((((17[&rate=5.767390572902631E-4]:3.51692457049E-1,14[&rate=5.767390572902631E-4]:3.133362926653E-1)[&rate=5.767390572902631E-4]:3.741806045824E-1,(30[&rate=5.767390572902631E-4]:5.340222247583E-1,4[&rate=5.767390572902631E-4]:3.614194850323E-1)[&rate=5.767390572902631E-4]:2.685631656402E-1)[&rate=5.767390572902631E-4]:3.618126707079E-2,(112[&rate=5.767390572902631E-4]:2.388688632093E-1,117[&rate=5.767390572902631E-4]:2.416085892368E-1)[&rate=5.767390572902631E-4]:4.848293011092E-1)[&rate=5.767390572902631E-4]:6.766557506127E-3,9[&rate=5.767390572902631E-4]:7.222455437425E-1)[&rate=5.767390572902631E-4]:1.853840268934E-1,113[&rate=5.767390572902631E-4]:9.15848748718E-1)[&rate=5.767390572902631E-4]:4.470207864483E-2,(110[&rate=5.767390572902631E-4]:7.058160321066E-1,105[&rate=5.767390572902631E-4]:6.838982238875E-1)[&rate=5.767390572902631E-4]:2.492553432015E-1)[&rate=5.767390572902631E-4]:2.386170729308E-1)[&rate=5.767390572902631E-4]:2.14107412481E-1)[&rate=5.767390572902631E-4]:1.089837406134E-1,((102[&rate=5.767390572902631E-4]:7.449351561272E-2,((23[&rate=5.767390572902631E-4]:4.182086034783E-1,(20[&rate=5.767390572902631E-4]:3.43892402954E-1,25[&rate=5.767390572902631E-4]:3.630704851457E-1)[&rate=5.767390572902631E-4]:6.609702244227E-2)[&rate=5.767390572902631E-4]:3.114065522385E-1,(11[&rate=5.767390572902631E-4]:3.531632648428E-1,140[&rate=5.767390572902631E-4]:3.339851826511E-1)[&rate=5.767390572902631E-4]:2.915203840248E-1)[&rate=5.767390572902631E-4]:4.955632914026E-1)[&rate=5.767390572902631E-4]:1.302269713749E-1,(24[&rate=5.767390572902631E-4]:8.784306859721E-1,(1[&rate=5.767390572902631E-4]:6.549578376449E-2,(21[&rate=5.767390572902631E-4]:5.688833029361E-1,28[&rate=5.767390572902631E-4]:5.935408371826E-1)[&rate=5.767390572902631E-4]:2.582563164449E-1)[&rate=5.767390572902631E-4]:3.211298439935E-2)[&rate=5.767390572902631E-4]:4.879336366319E-1)[&rate=5.767390572902631E-4]:2.435659636609E-1)[&rate=5.767390572902631E-4]:8.989299841751E-2)[&rate=5.767390572902631E-4]:6.111873742025E-2)[&rate=5.767390572902631E-4]:5.044477658002E-1)[&rate=5.767390572902631E-4]:5.530124365095E-1,39[&rate=5.767390572902631E-4]:6.781147777473E-1)[&rate=5.767390572902631E-4]:8.506222107048E-2,(16[&rate=5.767390572902631E-4]:2.805524722922E0,(40[&rate=5.767390572902631E-4]:3.525484712651E-1,97[&rate=5.767390572902631E-4]:2.815102198989E-1)[&rate=5.767390572902631E-4]:3.674833255393E-1)[&rate=5.767390572902631E-4]:4.314520201341E-2)[&rate=5.767390572902631E-4]:9.467783507723E-3,((2[&rate=5.767390572902631E-4]:9.935593034039E-1,(((22[&rate=5.767390572902631E-4]:4.498031603487E-1,27[&rate=5.767390572902631E-4]:4.662415165131E-1)[&rate=5.767390572902631E-4]:3.621165110765E-1,31[&rate=5.767390572902631E-4]:8.667141919732E-1)[&rate=5.767390572902631E-4]:2.275974772694E-1,(26[&rate=5.767390572902631E-4]:5.510615458937E-1,(7[&rate=5.767390572902631E-4]:2.020152948093E-1,8[&rate=5.767390572902631E-4]:2.020152948093E-1)[&rate=5.767390572902631E-4]:2.421969360159E-1)[&rate=5.767390572902631E-4]:4.994145069105E-1)[&rate=5.767390572902631E-4]:1.266448944353E-1)[&rate=5.767390572902631E-4]:1.717951654503E0,(147[&rate=5.767390572902631E-4]:7.56046527632E-1,146[&rate=5.767390572902631E-4]:8.188880576866E-1)[&rate=5.767390572902631E-4]:5.611567662576E-2)[&rate=5.767390572902631E-4]:1.785962724801E-2)[&rate=5.767390572902631E-4]:2.636211137031E-2,(((100[&rate=5.767390572902631E-4]:3.417109325402E-1,94[&rate=5.767390572902631E-4]:3.417109325402E-1)[&rate=5.767390572902631E-4]:1.723872724375E-1,95[&rate=5.767390572902631E-4]:5.987976585297E-1)[&rate=5.767390572902631E-4]:2.717221115287E-1,((99[&rate=5.767390572902631E-4]:4.127230578883E-1,96[&rate=5.767390572902631E-4]:3.772039322055E-1)[&rate=5.767390572902631E-4]:3.434063482463E-1,98[&rate=5.767390572902631E-4]:7.342714826374E-1)[&rate=5.767390572902631E-4]:1.253193256723E-1)[&rate=5.767390572902631E-4]:6.783138593239E-2)[&rate=5.767390572902631E-4]:2.812021067234E-1)[&rate=5.767390572902631E-4]:1.475572403744E-1,(((45[&rate=5.767390572902631E-4]:7.57857008601E-1,((44[&rate=5.767390572902631E-4]:5.944812565224E-1,47[&rate=5.767390572902631E-4]:5.999457373967E-1)[&rate=5.767390572902631E-4]:7.313696469206E-2,(((46[&rate=5.767390572902631E-4]:3.892025522335E-1,(41[&rate=5.767390572902631E-4]:1.313184650802E-1,(48[&rate=5.767390572902631E-4]:1.510962772681E-1,42[&rate=5.767390572902631E-4]:1.128449111478E-1)[&rate=5.767390572902631E-4]:2.393803480662E-2)[&rate=5.767390572902631E-4]:2.032392784103E-1)[&rate=5.767390572902631E-4]:1.499745116617E-2,43[&rate=5.767390572902631E-4]:4.042000033996E-1)[&rate=5.767390572902631E-4]:2.120874218911E-1,(51[&rate=5.767390572902631E-4]:4.953702020397E-1,(50[&rate=5.767390572902631E-4]:4.202426832013E-1,49[&rate=5.767390572902631E-4]:4.202426832013E-1)[&rate=5.767390572902631E-4]:6.966303796407E-2)[&rate=5.767390572902631E-4]:9.359481887962E-2)[&rate=5.767390572902631E-4]:5.679527679794E-2)[&rate=5.767390572902631E-4]:9.297102782366E-2)[&rate=5.767390572902631E-4]:1.087596448149E-1,(((((64[&rate=5.767390572902631E-4]:3.157812284986E-1,(62[&rate=5.767390572902631E-4]:3.351409837861E-1,60[&rate=5.767390572902631E-4]:1.433601618683E-1)[&rate=5.767390572902631E-4]:2.173613512361E-2)[&rate=5.767390572902631E-4]:1.310772454212E-1,65[&rate=5.767390572902631E-4]:2.961735424131E-1)[&rate=5.767390572902631E-4]:9.903645541694E-2,(61[&rate=5.767390572902631E-4]:7.768973047452E-2,63[&rate=5.767390572902631E-4]:3.659384006348E-2)[&rate=5.767390572902631E-4]:5.093010892732E-1)[&rate=5.767390572902631E-4]:9.501745097031E-1,128[&rate=5.767390572902631E-4]:1.397439302054E0)[&rate=5.767390572902631E-4]:1.59306254106E-1,(118[&rate=5.767390572902631E-4]:8.630876591178E-1,(((131[&rate=5.767390572902631E-4]:9.636304360537E-2,130[&rate=5.767390572902631E-4]:9.362331757801E-2)[&rate=5.767390572902631E-4]:2.474509050604E-1,(132[&rate=5.767390572902631E-4]:2.129150781969E-1,129[&rate=5.767390572902631E-4]:2.101753521695E-1)[&rate=5.767390572902631E-4]:1.308988704688E-1)[&rate=5.767390572902631E-4]:3.388811991073E-1,69[&rate=5.767390572902631E-4]:8.279006272252E-1)[&rate=5.767390572902631E-4]:4.614593600228E-2)[&rate=5.767390572902631E-4]:8.33383924439E-1)[&rate=5.767390572902631E-4]:8.326730954765E-2)[&rate=5.767390572902631E-4]:1.134016016499E-1,(121[&rate=5.767390572902631E-4]:2.343602878331E0,((127[&rate=5.767390572902631E-4]:2.590314564433E0,36[&rate=5.767390572902631E-4]:6.976661922711E-2)[&rate=5.767390572902631E-4]:6.670377452911E-3,35[&rate=5.767390572902631E-4]:2.986165421426E-2)[&rate=5.767390572902631E-4]:1.87713826856E-1)[&rate=5.767390572902631E-4]:7.071862999194E-3)[&rate=5.767390572902631E-4]:3.324474392795E-1)[&rate=5.767390572902631E-4]:1.58262300829E-1,(((((52[&rate=5.767390572902631E-4]:8.975016740025E-1,((133[&rate=5.767390572902631E-4]:7.776483420787E-1,(137[&rate=5.767390572902631E-4]:4.58714036681E-1,134[&rate=5.767390572902631E-4]:3.874811599688E-1)[&rate=5.767390572902631E-4]:3.600301958088E-1)[&rate=5.767390572902631E-4]:7.978768949197E-1,53[&rate=5.767390572902631E-4]:7.934457400302E-1)[&rate=5.767390572902631E-4]:9.585921266087E-2)[&rate=5.767390572902631E-4]:7.428018471927E-2,((103[&rate=5.767390572902631E-4]:9.146282994602E-1,(29[&rate=5.767390572902631E-4]:7.472092406777E-1,(5[&rate=5.767390572902631E-4]:4.898046474866E-1,12[&rate=5.767390572902631E-4]:5.281608118701E-1)[&rate=5.767390572902631E-4]:1.12199113739E-1)[&rate=5.767390572902631E-4]:4.002957711113E-1)[&rate=5.767390572902631E-4]:1.556217598378E0,(((77[&rate=5.767390572902631E-4]:4.912769219021E-1,(80[&rate=5.767390572902631E-4]:2.234907361015E-1,81[&rate=5.767390572902631E-4]:2.234907361015E-1)[&rate=5.767390572902631E-4]:2.239505693622E-1)[&rate=5.767390572902631E-4]:6.343879389116E-2,((71[&rate=5.767390572902631E-4]:3.503956388466E-1,73[&rate=5.767390572902631E-4]:4.188887895315E-1)[&rate=5.767390572902631E-4]:1.236860546998E-1,((82[&rate=5.767390572902631E-4]:3.887161640348E-1,79[&rate=5.767390572902631E-4]:3.804969859527E-1)[&rate=5.767390572902631E-4]:5.84024847726E-2,(72[&rate=5.767390572902631E-4]:2.716160934063E-2,78[&rate=5.767390572902631E-4]:4.907941755995E-2)[&rate=5.767390572902631E-4]:3.898200531653E-1)[&rate=5.767390572902631E-4]:6.257948309516E-2)[&rate=5.767390572902631E-4]:1.762032361675E-2)[&rate=5.767390572902631E-4]:1.751752695965E-1,(75[&rate=5.767390572902631E-4]:4.553461721542E-1,((74[&rate=5.767390572902631E-4]:4.209602956805E-1,76[&rate=5.767390572902631E-4]:4.209602956805E-1)[&rate=5.767390572902631E-4]:9.390253078056E-3,70[&rate=5.767390572902631E-4]:3.919943843751E-1)[&rate=5.767390572902631E-4]:2.499562339571E-2)[&rate=5.767390572902631E-4]:2.800242652903E-1)[&rate=5.767390572902631E-4]:8.09448063133E-1)[&rate=5.767390572902631E-4]:1.652296954449E-1)[&rate=5.767390572902631E-4]:1.478955672858E-1,125[&rate=5.767390572902631E-4]:9.010981910349E-1)[&rate=5.767390572902631E-4]:5.866954323667E-2,((((56[&rate=5.767390572902631E-4]:2.079717539928E-1,55[&rate=5.767390572902631E-4]:2.079717539928E-1)[&rate=5.767390572902631E-4]:1.929737815228E-1,(57[&rate=5.767390572902631E-4]:2.673542482013E-1,((54[&rate=5.767390572902631E-4]:3.42791089764E-2,37[&rate=5.767390572902631E-4]:1.107818412168E-1)[&rate=5.767390572902631E-4]:1.277163848786E-1,58[&rate=5.767390572902631E-4]:2.193725430353E-1)[&rate=5.767390572902631E-4]:6.437514778902E-2)[&rate=5.767390572902631E-4]:1.445202490631E-1)[&rate=5.767390572902631E-4]:1.555256828338E-1,59[&rate=5.767390572902631E-4]:5.646679396611E-1)[&rate=5.767390572902631E-4]:1.123552763134E-1,68[&rate=5.767390572902631E-4]:6.278428881055E-1)[&rate=5.767390572902631E-4]:1.652581794993E-1)[&rate=5.767390572902631E-4]:4.388704550055E-1,((67[&rate=5.767390572902631E-4]:3.34772600975E-1,((123[&rate=5.767390572902631E-4]:2.625583932067E-1,124[&rate=5.767390572902631E-4]:2.598261527696E-1)[&rate=5.767390572902631E-4]:2.722522940857E-1,122[&rate=5.767390572902631E-4]:5.348106872924E-1)[&rate=5.767390572902631E-4]:3.012344640232E-1)[&rate=5.767390572902631E-4]:9.295475388659E-2,(66[&rate=5.767390572902631E-4]:1.879557844138E-1,((119[&rate=5.767390572902631E-4]:1.682420362692E0,((135[&rate=5.767390572902631E-4]:4.933168094622E-1,(138[&rate=5.767390572902631E-4]:2.869244768035E-1,136[&rate=5.767390572902631E-4]:1.554176274883E-1)[&rate=5.767390572902631E-4]:4.063923326588E-1)[&rate=5.767390572902631E-4]:2.12971366977E-1,120[&rate=5.767390572902631E-4]:9.583429709598E-1)[&rate=5.767390572902631E-4]:6.28186980773E-1)[&rate=5.767390572902631E-4]:3.718638769697E-1,126[&rate=5.767390572902631E-4]:1.268581717018E0)[&rate=5.767390572902631E-4]:1.665482570812E-1)[&rate=5.767390572902631E-4]:2.397715704478E-1)[&rate=5.767390572902631E-4]:2.565235299764E-1)[&rate=5.767390572902631E-4]:3.110619933999E-2)[&rate=5.767390572902631E-4]:1.587314309461E-1,34[&rate=5.767390572902631E-4]:1.107481649407E-2)[&rate=5.767390572902631E-4]:6.893106812062E-3)[&rate=5.767390572902631E-4]:2.977037407607E-2,32[&rate=5.767390572902631E-4]:2.582048916311E-2);
tree STATE_61380000 [&joint=-20967.473283089897,lnP=-20967.473283089897] = [&R] (32[&rate=6.026281249811317E-4]:8.02209719744E-3,(33[&rate=6.026281249811317E-4]:4.068873574793E-3,(34[&rate=6.026281249811317E-4]:7.824353585093E-3,(((66[&rate=6.026281249811317E-4]:2.299021526741E-1,((120[&rate=6.026281249811317E-4]:1.070078439846E0,(119[&rate=6.026281249811317E-4]:1.029973334694E0,(135[&rate=6.026281249811317E-4]:3.756484457118E-1,(138[&rate=6.026281249811317E-4]:1.696618805254E-1,136[&rate=6.026281249811317E-4]:3.815503121016E-2)[&rate=6.026281249811317E-4]:4.059865651865E-1)[&rate=6.026281249811317E-4]:3.063796835024E-1)[&rate=6.026281249811317E-4]:1.359955161109E-1)[&rate=6.026281249811317E-4]:7.91837172678E-1,126[&rate=6.026281249811317E-4]:1.172103500839E0)[&rate=6.026281249811317E-4]:3.049728415203E-1)[&rate=6.026281249811317E-4]:7.639047650046E-2,(67[&rate=6.026281249811317E-4]:1.910394057256E-1,(122[&rate=6.026281249811317E-4]:3.961923520968E-1,(124[&rate=6.026281249811317E-4]:2.065062883375E-1,123[&rate=6.026281249811317E-4]:2.092385287747E-1)[&rate=6.026281249811317E-4]:1.869538233222E-1)[&rate=6.026281249811317E-4]:2.961196039694E-1)[&rate=6.026281249811317E-4]:1.152532234489E-1)[&rate=6.026281249811317E-4]:5.04290563615E-1,(((((((103[&rate=6.026281249811317E-4]:4.186511968974E-1,(29[&rate=6.026281249811317E-4]:4.54921164888E-1,(5[&rate=6.026281249811317E-4]:1.41007906888E-1,12[&rate=6.026281249811317E-4]:1.793640712715E-1)[&rate=6.026281249811317E-4]:1.687077785479E-1)[&rate=6.026281249811317E-4]:1.966067443382E-1)[&rate=6.026281249811317E-4]:1.833535883576E0,52[&rate=6.026281249811317E-4]:5.87893345912E-1)[&rate=6.026281249811317E-4]:9.368965193163E-2,(133[&rate=6.026281249811317E-4]:7.446077204024E-1,(137[&rate=6.026281249811317E-4]:4.439062932646E-1,134[&rate=6.026281249811317E-4]:3.726734165524E-1)[&rate=6.026281249811317E-4]:3.417973175488E-1)[&rate=6.026281249811317E-4]:7.108580530981E-1)[&rate=6.026281249811317E-4]:1.199176433919E-1,(((((77[&rate=6.026281249811317E-4]:4.177919518963E-1,73[&rate=6.026281249811317E-4]:4.23271403951E-1)[&rate=6.026281249811317E-4]:3.075091888726E-2,(((82[&rate=6.026281249811317E-4]:1.326769210944E-1,79[&rate=6.026281249811317E-4]:1.244577430123E-1)[&rate=6.026281249811317E-4]:1.352880158475E-1,71[&rate=6.026281249811317E-4]:2.323484985858E-1)[&rate=6.026281249811317E-4]:4.021090611308E-2,(72[&rate=6.026281249811317E-4]:1.939418169602E-1,78[&rate=6.026281249811317E-4]:2.158596251795E-1)[&rate=6.026281249811317E-4]:8.409703979341E-2)[&rate=6.026281249811317E-4]:1.129697674545E-1)[&rate=6.026281249811317E-4]:1.677508251787E-1,(80[&rate=6.026281249811317E-4]:8.951631679477E-2,81[&rate=6.026281249811317E-4]:8.951631679477E-2)[&rate=6.026281249811317E-4]:4.82941762729E-1)[&rate=6.026281249811317E-4]:1.932270064854E-1,(75[&rate=6.026281249811317E-4]:4.805389535982E-1,(70[&rate=6.026281249811317E-4]:3.869138945188E-1,(74[&rate=6.026281249811317E-4]:3.880153370537E-1,76[&rate=6.026281249811317E-4]:3.880153370537E-1)[&rate=6.026281249811317E-4]:3.725472184854E-2)[&rate=6.026281249811317E-4]:5.526889469592E-2)[&rate=6.026281249811317E-4]:3.344612009041E-1)[&rate=6.026281249811317E-4]:5.87297928179E-1,53[&rate=6.026281249811317E-4]:6.558350240692E-1)[&rate=6.026281249811317E-4]:1.37468895855E-1)[&rate=6.026281249811317E-4]:3.099126697951E-1,125[&rate=6.026281249811317E-4]:8.92834076058E-1)[&rate=6.026281249811317E-4]:2.550419095145E-1,((((56[&rate=6.026281249811317E-4]:3.932798105445E-1,55[&rate=6.026281249811317E-4]:3.932798105445E-1)[&rate=6.026281249811317E-4]:5.192708964599E-2,(((59[&rate=6.026281249811317E-4]:2.532176983768E-1,58[&rate=6.026281249811317E-4]:2.72343381437E-1)[&rate=6.026281249811317E-4]:2.547098820999E-2,54[&rate=6.026281249811317E-4]:2.404373204666E-1)[&rate=6.026281249811317E-4]:2.939507101139E-3,37[&rate=6.026281249811317E-4]:3.198795598082E-1)[&rate=6.026281249811317E-4]:1.717754278141E-1)[&rate=6.026281249811317E-4]:7.808208013327E-2,57[&rate=6.026281249811317E-4]:5.342179420725E-1)[&rate=6.026281249811317E-4]:1.110494473554E-1,68[&rate=6.026281249811317E-4]:5.933548211218E-1)[&rate=6.026281249811317E-4]:3.87854497784E-1)[&rate=6.026281249811317E-4]:3.077610085856E-1,((38[&rate=6.026281249811317E-4]:8.177415206243E-1,(((147[&rate=6.026281249811317E-4]:5.287648301915E-1,97[&rate=6.026281249811317E-4]:4.00349529645E-1)[&rate=6.026281249811317E-4]:1.017901335288E-1,(40[&rate=6.026281249811317E-4]:5.171385005234E-1,(101[&rate=6.026281249811317E-4]:8.880365425966E-1,((((((145[&rate=6.026281249811317E-4]:3.121233561442E-1,144[&rate=6.026281249811317E-4]:3.066439040893E-1)[&rate=6.026281249811317E-4]:1.717108103705E-1,141[&rate=6.026281249811317E-4]:4.810944404872E-1)[&rate=6.026281249811317E-4]:1.507792766906E-1,142[&rate=6.026281249811317E-4]:6.346134432054E-1)[&rate=6.026281249811317E-4]:7.607911518363E-1,(102[&rate=6.026281249811317E-4]:3.00887247471E-2,(((11[&rate=6.026281249811317E-4]:4.891077122824E-1,140[&rate=6.026281249811317E-4]:4.699296300907E-1)[&rate=6.026281249811317E-4]:1.411922027506E-1,(23[&rate=6.026281249811317E-4]:4.554122936702E-1,(20[&rate=6.026281249811317E-4]:2.779654137708E-1,25[&rate=6.026281249811317E-4]:2.971434959625E-1)[&rate=6.026281249811317E-4]:1.692277018173E-1)[&rate=6.026281249811317E-4]:2.59819128212E-1)[&rate=6.026281249811317E-4]:3.824866612299E-1,(1[&rate=6.026281249811317E-4]:7.13454337808E-2,(24[&rate=6.026281249811317E-4]:7.797771684708E-1,(21[&rate=6.026281249811317E-4]:6.810734338941E-1,28[&rate=6.026281249811317E-4]:7.057309681405E-1)[&rate=6.026281249811317E-4]:7.952565238492E-2)[&rate=6.026281249811317E-4]:7.239018311827E-2)[&rate=6.026281249811317E-4]:2.565096356327E-1)[&rate=6.026281249811317E-4]:8.305557314173E-2)[&rate=6.026281249811317E-4]:1.187405278289E-1)[&rate=6.026281249811317E-4]:1.477159811429E-3,((((((108[&rate=6.026281249811317E-4]:1.396609915541E-1,107[&rate=6.026281249811317E-4]:1.424007175815E-1)[&rate=6.026281249811317E-4]:1.861684034107E-1,(114[&rate=6.026281249811317E-4]:2.080169707663E-2,104[&rate=6.026281249811317E-4]:8.107566967941E-2)[&rate=6.026281249811317E-4]:2.474934513127E-1)[&rate=6.026281249811317E-4]:8.825198471393E-2,109[&rate=6.026281249811317E-4]:4.359991878978E-1)[&rate=6.026281249811317E-4]:2.103458680068E-1,((19[&rate=6.026281249811317E-4]:4.126183833107E-1,13[&rate=6.026281249811317E-4]:3.74262218927E-1)[&rate=6.026281249811317E-4]:2.047301398681E-1,115[&rate=6.026281249811317E-4]:4.968005779732E-1)[&rate=6.026281249811317E-4]:7.009242313689E-2)[&rate=6.026281249811317E-4]:1.420647681232E-1,(116[&rate=6.026281249811317E-4]:6.730607892661E-1,((148[&rate=6.026281249811317E-4]:1.617975525732E-1,143[&rate=6.026281249811317E-4]:1.590578265458E-1)[&rate=6.026281249811317E-4]:3.783858375046E-1,(106[&rate=6.026281249811317E-4]:4.145149237378E-1,(111[&rate=6.026281249811317E-4]:3.256536582916E-1,139[&rate=6.026281249811317E-4]:5.00996124045E-1)[&rate=6.026281249811317E-4]:1.052996216105E-1)[&rate=6.026281249811317E-4]:1.475862745592E-1)[&rate=6.026281249811317E-4]:1.712335635719E-1)[&rate=6.026281249811317E-4]:3.589697996724E-2)[&rate=6.026281249811317E-4]:2.758736662295E-1,((110[&rate=6.026281249811317E-4]:3.824291601258E-1,105[&rate=6.026281249811317E-4]:3.605113519067E-1)[&rate=6.026281249811317E-4]:3.8194943569E-1,((((17[&rate=6.026281249811317E-4]:3.815874003834E-1,14[&rate=6.026281249811317E-4]:3.432312359997E-1)[&rate=6.026281249811317E-4]:9.064126208334E-2,117[&rate=6.026281249811317E-4]:4.366122241106E-1)[&rate=6.026281249811317E-4]:1.213445865117E-1,((9[&rate=6.026281249811317E-4]:4.02249731329E-1,113[&rate=6.026281249811317E-4]:4.104689094111E-1)[&rate=6.026281249811317E-4]:1.386821420103E-1,(30[&rate=6.026281249811317E-4]:2.308841426218E-1,4[&rate=6.026281249811317E-4]:5.828140289577E-2)[&rate=6.026281249811317E-4]:4.333354019504E-1)[&rate=6.026281249811317E-4]:6.066033173361E-3)[&rate=6.026281249811317E-4]:1.537412904096E-1,112[&rate=6.026281249811317E-4]:7.089583750043E-1)[&rate=6.026281249811317E-4]:6.089967286625E-2)[&rate=6.026281249811317E-4]:2.971651684141E-1)[&rate=6.026281249811317E-4]:1.572557988423E-1)[&rate=6.026281249811317E-4]:1.463356238871E-1,((((10[&rate=6.026281249811317E-4]:4.389136586138E-1,15[&rate=6.026281249811317E-4]:4.772698229973E-1)[&rate=6.026281249811317E-4]:1.594658896019E-1,6[&rate=6.026281249811317E-4]:5.819411920513E-1)[&rate=6.026281249811317E-4]:1.016292256793E-1,(3[&rate=6.026281249811317E-4]:4.975146287708E-1,18[&rate=6.026281249811317E-4]:6.125831219214E-1)[&rate=6.026281249811317E-4]:1.340009944394E-1)[&rate=6.026281249811317E-4]:1.910795606248E-1,(((87[&rate=6.026281249811317E-4]:1.988026638558E-1,(85[&rate=6.026281249811317E-4]:4.517624766666E-2,86[&rate=6.026281249811317E-4]:4.517624766666E-2)[&rate=6.026281249811317E-4]:1.536264161892E-1)[&rate=6.026281249811317E-4]:1.572920784283E-1,((92[&rate=6.026281249811317E-4]:1.284858026184E-1,(91[&rate=6.026281249811317E-4]:1.174279571675E-1,90[&rate=6.026281249811317E-4]:1.174279571675E-1)[&rate=6.026281249811317E-4]:1.105784545085E-2)[&rate=6.026281249811317E-4]:1.118708119344E-1,((84[&rate=6.026281249811317E-4]:5.771119583663E-3,93[&rate=6.026281249811317E-4]:1.946974972068E-2)[&rate=6.026281249811317E-4]:5.94741312834E-2,83[&rate=6.026281249811317E-4]:6.524525086706E-2)[&rate=6.026281249811317E-4]:1.614127335487E-1)[&rate=6.026281249811317E-4]:1.294367578684E-1)[&rate=6.026281249811317E-4]:1.282379976778E-1,(88[&rate=6.026281249811317E-4]:6.815426576261E-2,89[&rate=6.026281249811317E-4]:8.185289589963E-2)[&rate=6.026281249811317E-4]:4.161784741993E-1)[&rate=6.026281249811317E-4]:8.779884712702E-1)[&rate=6.026281249811317E-4]:4.713071264121E-1)[&rate=6.026281249811317E-4]:5.968739583771E-1)[&rate=6.026281249811317E-4]:6.022661169206E-1)[&rate=6.026281249811317E-4]:5.603941401664E-2)[&rate=6.026281249811317E-4]:2.274442293612E-2,(((((((100[&rate=6.026281249811317E-4]:2.608849594624E-1,94[&rate=6.026281249811317E-4]:2.608849594624E-1)[&rate=6.026281249811317E-4]:1.115453227033E-1,95[&rate=6.026281249811317E-4]:4.571297357178E-1)[&rate=6.026281249811317E-4]:1.024687464419E-1,98[&rate=6.026281249811317E-4]:5.48669520411E-1)[&rate=6.026281249811317E-4]:1.022004759735E-1,16[&rate=6.026281249811317E-4]:2.607947621955E0)[&rate=6.026281249811317E-4]:3.737181481918E-3,39[&rate=6.026281249811317E-4]:5.261918773201E-1)[&rate=6.026281249811317E-4]:1.173783575588E-2,((((((7[&rate=6.026281249811317E-4]:4.801864355679E-2,8[&rate=6.026281249811317E-4]:4.801864355679E-2)[&rate=6.026281249811317E-4]:3.80060953902E-1,26[&rate=6.026281249811317E-4]:5.349289125274E-1)[&rate=6.026281249811317E-4]:3.014717864473E-1,31[&rate=6.026281249811317E-4]:8.80236315413E-1)[&rate=6.026281249811317E-4]:4.088183018097E-2,(22[&rate=6.026281249811317E-4]:4.330888683478E-1,27[&rate=6.026281249811317E-4]:4.495272245121E-1)[&rate=6.026281249811317E-4]:4.332347566982E-1)[&rate=6.026281249811317E-4]:8.013154610482E-2,2[&rate=6.026281249811317E-4]:7.738524314247E-1)[&rate=6.026281249811317E-4]:1.616352669185E0,146[&rate=6.026281249811317E-4]:5.536978770151E-1)[&rate=6.026281249811317E-4]:1.044504152957E-1)[&rate=6.026281249811317E-4]:4.405550648779E-2,(99[&rate=6.026281249811317E-4]:5.222239421849E-1,96[&rate=6.026281249811317E-4]:4.86704816502E-1)[&rate=6.026281249811317E-4]:2.100345014224E-1)[&rate=6.026281249811317E-4]:1.393711791237E-2)[&rate=6.026281249811317E-4]:2.901251940773E-1)[&rate=6.026281249811317E-4]:3.938830644013E-1,(((121[&rate=6.026281249811317E-4]:2.195999761462E0,(36[&rate=6.026281249811317E-4]:6.00272555117E-2,35[&rate=6.026281249811317E-4]:1.345191304594E-2)[&rate=6.026281249811317E-4]:5.652045115622E-2)[&rate=6.026281249811317E-4]:4.421035263987E-2,127[&rate=6.026281249811317E-4]:2.681306004513E0)[&rate=6.026281249811317E-4]:1.107144305682E-1,((45[&rate=6.026281249811317E-4]:6.653677872021E-1,((((44[&rate=6.026281249811317E-4]:4.67147032786E-1,51[&rate=6.026281249811317E-4]:4.452891092887E-1)[&rate=6.026281249811317E-4]:2.829297672251E-2,47[&rate=6.026281249811317E-4]:5.009044903827E-1)[&rate=6.026281249811317E-4]:4.979076862995E-2,(((42[&rate=6.026281249811317E-4]:3.561081801531E-1,48[&rate=6.026281249811317E-4]:3.943595462733E-1)[&rate=6.026281249811317E-4]:3.335862663815E-2,41[&rate=6.026281249811317E-4]:3.84002325917E-1)[&rate=6.026281249811317E-4]:3.989762089726E-2,(43[&rate=6.026281249811317E-4]:4.40916750078E-1,46[&rate=6.026281249811317E-4]:4.40916750078E-1)[&rate=6.026281249811317E-4]:3.762800547918E-2)[&rate=6.026281249811317E-4]:7.215050345548E-2)[&rate=6.026281249811317E-4]:3.857046790256E-2,(50[&rate=6.026281249811317E-4]:3.390008440354E-1,49[&rate=6.026281249811317E-4]:3.390008440354E-1)[&rate=6.026281249811317E-4]:2.174779976341E-1)[&rate=6.026281249811317E-4]:8.429878159824E-2)[&rate=6.026281249811317E-4]:1.231265866294E-1,((128[&rate=6.026281249811317E-4]:1.20656513719E0,((65[&rate=6.026281249811317E-4]:2.45897151638E-1,(60[&rate=6.026281249811317E-4]:1.948959619352E-1,(62[&rate=6.026281249811317E-4]:3.384807537645E-1,64[&rate=6.026281249811317E-4]:2.973848633534E-1)[&rate=6.026281249811317E-4]:4.819603008843E-2)[&rate=6.026281249811317E-4]:5.10011897028E-2)[&rate=6.026281249811317E-4]:2.091808162455E-1,(61[&rate=6.026281249811317E-4]:1.023957361447E-1,63[&rate=6.026281249811317E-4]:6.129984573367E-2)[&rate=6.026281249811317E-4]:5.444630536565E-1)[&rate=6.026281249811317E-4]:6.994323747862E-1)[&rate=6.026281249811317E-4]:1.303132223975E-1,((((132[&rate=6.026281249811317E-4]:3.424299740439E-1,(130[&rate=6.026281249811317E-4]:3.007576544817E-1,129[&rate=6.026281249811317E-4]:3.007576544817E-1)[&rate=6.026281249811317E-4]:3.893259353481E-2)[&rate=6.026281249811317E-4]:3.439296598968E-2,131[&rate=6.026281249811317E-4]:3.768229400336E-1)[&rate=6.026281249811317E-4]:3.540434029988E-1,69[&rate=6.026281249811317E-4]:8.760718224845E-1)[&rate=6.026281249811317E-4]:7.474891224702E-3,118[&rate=6.026281249811317E-4]:8.725878095996E-1)[&rate=6.026281249811317E-4]:6.040165773853E-1)[&rate=6.026281249811317E-4]:2.250122265352E-1)[&rate=6.026281249811317E-4]:1.917736845751E-1)[&rate=6.026281249811317E-4]:3.843619911E-1)[&rate=6.026281249811317E-4]:1.31990551209E-1)[&rate=6.026281249811317E-4]:6.933350307043E-2)[&rate=6.026281249811317E-4]:6.025485942561E-2)[&rate=6.026281249811317E-4]:1.268287615407E-2)[&rate=6.026281249811317E-4]:9.432675677362E-3);
tree STATE_61470000 [&joint=-20982.44302204752,lnP=-20982.44302204752] = [&R] ((33[&rate=5.730742427793871E-4]:2.517371466313E-2,(34[&rate=5.730742427793871E-4]:3.142141059197E-3,((((38[&rate=5.730742427793871E-4]:8.423271612099E-1,((97[&rate=5.730742427793871E-4]:4.918053610162E-1,((((((22[&rate=5.730742427793871E-4]:2.08117778902E-1,27[&rate=5.730742427793871E-4]:2.245561350664E-1)[&rate=5.730742427793871E-4]:3.255371256206E-1,31[&rate=5.730742427793871E-4]:5.884494250707E-1)[&rate=5.730742427793871E-4]:1.747412424663E-1,((7[&rate=5.730742427793871E-4]:1.271941661417E-1,8[&rate=5.730742427793871E-4]:1.271941661417E-1)[&rate=5.730742427793871E-4]:4.031495404197E-1,26[&rate=5.730742427793871E-4]:6.371930216299E-1)[&rate=5.730742427793871E-4]:8.216202946874E-2)[&rate=5.730742427793871E-4]:6.876952502645E-1,2[&rate=5.730742427793871E-4]:1.223488657528E0)[&rate=5.730742427793871E-4]:1.096398894939E0,146[&rate=5.730742427793871E-4]:4.833803288719E-1)[&rate=5.730742427793871E-4]:1.759159062043E-1,40[&rate=5.730742427793871E-4]:5.390776558413E-1)[&rate=5.730742427793871E-4]:2.376595654104E-2)[&rate=5.730742427793871E-4]:7.523490002783E-2,((((39[&rate=5.730742427793871E-4]:3.219082823821E-1,(101[&rate=5.730742427793871E-4]:6.410726131445E-1,(((3[&rate=5.730742427793871E-4]:8.562179255134E-1,(((83[&rate=5.730742427793871E-4]:2.186394486553E-1,(88[&rate=5.730742427793871E-4]:6.919287282238E-2,89[&rate=5.730742427793871E-4]:8.28915029594E-2)[&rate=5.730742427793871E-4]:1.49446575833E-1)[&rate=5.730742427793871E-4]:9.771033245407E-2,87[&rate=5.730742427793871E-4]:3.163497811094E-1)[&rate=5.730742427793871E-4]:1.679138439998E-1,((((93[&rate=5.730742427793871E-4]:1.181661677653E-1,85[&rate=5.730742427793871E-4]:1.044675376283E-1)[&rate=5.730742427793871E-4]:6.610245916697E-2,84[&rate=5.730742427793871E-4]:1.705699967953E-1)[&rate=5.730742427793871E-4]:6.204807521123E-2,86[&rate=5.730742427793871E-4]:2.326180720065E-1)[&rate=5.730742427793871E-4]:1.370790304413E-1,(92[&rate=5.730742427793871E-4]:2.597436090018E-1,(91[&rate=5.730742427793871E-4]:1.098685962481E-1,90[&rate=5.730742427793871E-4]:1.098685962481E-1)[&rate=5.730742427793871E-4]:1.498750127537E-1)[&rate=5.730742427793871E-4]:1.23652123583E-1)[&rate=5.730742427793871E-4]:1.145665226615E-1)[&rate=5.730742427793871E-4]:9.116803278013E-1)[&rate=5.730742427793871E-4]:3.758854338447E-1,((18[&rate=5.730742427793871E-4]:3.770438424203E-1,6[&rate=5.730742427793871E-4]:3.140301437902E-1)[&rate=5.730742427793871E-4]:3.136348138926E-1,(10[&rate=5.730742427793871E-4]:4.316313503063E-1,15[&rate=5.730742427793871E-4]:4.699875146897E-1)[&rate=5.730742427793871E-4]:2.124719635409E-1)[&rate=5.730742427793871E-4]:6.564931961958E-1)[&rate=5.730742427793871E-4]:2.248586549866E-1,((102[&rate=5.730742427793871E-4]:3.218651183476E-1,(((25[&rate=5.730742427793871E-4]:8.597831155237E-1,20[&rate=5.730742427793871E-4]:8.406050333319E-1)[&rate=5.730742427793871E-4]:6.004716817978E-2,(23[&rate=5.730742427793871E-4]:7.054120875151E-1,(11[&rate=5.730742427793871E-4]:3.169995515819E-1,140[&rate=5.730742427793871E-4]:2.978214693901E-1)[&rate=5.730742427793871E-4]:3.03481029084E-1)[&rate=5.730742427793871E-4]:2.034592920786E-1)[&rate=5.730742427793871E-4]:4.022303495849E-1,(((28[&rate=5.730742427793871E-4]:5.413770618514E-1,21[&rate=5.730742427793871E-4]:5.16719527605E-1)[&rate=5.730742427793871E-4]:3.192852657297E-1,24[&rate=5.730742427793871E-4]:8.551828755264E-1)[&rate=5.730742427793871E-4]:2.794733435265E-2,1[&rate=5.730742427793871E-4]:1.023082920708E-1)[&rate=5.730742427793871E-4]:4.389304234093E-1)[&rate=5.730742427793871E-4]:1.614483206756E-1)[&rate=5.730742427793871E-4]:5.702448074709E-2,(((144[&rate=5.730742427793871E-4]:4.922148526656E-1,(145[&rate=5.730742427793871E-4]:1.733831889881E-1,141[&rate=5.730742427793871E-4]:1.706434629605E-1)[&rate=5.730742427793871E-4]:3.243111157325E-1)[&rate=5.730742427793871E-4]:2.081513930186E-1,142[&rate=5.730742427793871E-4]:7.058456977391E-1)[&rate=5.730742427793871E-4]:7.255473760215E-1,((((139[&rate=5.730742427793871E-4]:4.888331908989E-1,(111[&rate=5.730742427793871E-4]:4.009691161352E-2,106[&rate=5.730742427793871E-4]:2.365855544915E-2)[&rate=5.730742427793871E-4]:2.73393813532E-1)[&rate=5.730742427793871E-4]:4.111423809616E-1,((148[&rate=5.730742427793871E-4]:3.16281293783E-1,143[&rate=5.730742427793871E-4]:3.135415677557E-1)[&rate=5.730742427793871E-4]:2.982121115199E-1,116[&rate=5.730742427793871E-4]:5.761372409193E-1)[&rate=5.730742427793871E-4]:7.178353642077E-2)[&rate=5.730742427793871E-4]:8.061860713602E-2,((19[&rate=5.730742427793871E-4]:3.698600958809E-1,13[&rate=5.730742427793871E-4]:3.315039314972E-1)[&rate=5.730742427793871E-4]:4.769080689707E-1,((109[&rate=5.730742427793871E-4]:6.376427947202E-1,((107[&rate=5.730742427793871E-4]:3.27231262093E-1,108[&rate=5.730742427793871E-4]:3.244915360656E-1)[&rate=5.730742427793871E-4]:1.126316716803E-1,(114[&rate=5.730742427793871E-4]:6.078467790745E-3,104[&rate=5.730742427793871E-4]:6.635244039352E-2)[&rate=5.730742427793871E-4]:3.735104933798E-1)[&rate=5.730742427793871E-4]:1.786017787552E-1)[&rate=5.730742427793871E-4]:1.512996099156E-1,115[&rate=5.730742427793871E-4]:7.094903498413E-1)[&rate=5.730742427793871E-4]:1.672986980466E-2)[&rate=5.730742427793871E-4]:2.319164830071E-3)[&rate=5.730742427793871E-4]:2.61444896407E-1,((117[&rate=5.730742427793871E-4]:7.294518992542E-1,(((17[&rate=5.730742427793871E-4]:3.610631306731E-1,14[&rate=5.730742427793871E-4]:3.227069662894E-1)[&rate=5.730742427793871E-4]:1.715264932547E-1,9[&rate=5.730742427793871E-4]:4.860142814621E-1)[&rate=5.730742427793871E-4]:1.616730250538E-1,((30[&rate=5.730742427793871E-4]:1.987053837536E-1,4[&rate=5.730742427793871E-4]:2.610264402756E-2)[&rate=5.730742427793871E-4]:3.071610477965E-1,112[&rate=5.730742427793871E-4]:3.907979383992E-1)[&rate=5.730742427793871E-4]:2.651085461987E-1)[&rate=5.730742427793871E-4]:7.080568862864E-2)[&rate=5.730742427793871E-4]:4.565720241874E-2,((110[&rate=5.730742427793871E-4]:4.950403044165E-1,105[&rate=5.730742427793871E-4]:4.731224961974E-1)[&rate=5.730742427793871E-4]:2.529860720059E-2,113[&rate=5.730742427793871E-4]:5.258183636718E-1)[&rate=5.730742427793871E-4]:2.465510119736E-1)[&rate=5.730742427793871E-4]:2.998066860596E-1)[&rate=5.730742427793871E-4]:1.866142723294E-1)[&rate=5.730742427793871E-4]:1.940718677998E-1)[&rate=5.730742427793871E-4]:8.081214127738E-2)[&rate=5.730742427793871E-4]:1.868503248274E-1)[&rate=5.730742427793871E-4]:6.539998282314E-1)[&rate=5.730742427793871E-4]:1.387424303824E-1,147[&rate=5.730742427793871E-4]:5.180277619448E-1)[&rate=5.730742427793871E-4]:6.087253912441E-2,16[&rate=5.730742427793871E-4]:2.607016178006E0)[&rate=5.730742427793871E-4]:4.026198250871E-2,((99[&rate=5.730742427793871E-4]:5.843737058641E-1,((94[&rate=5.730742427793871E-4]:2.135739898309E-1,100[&rate=5.730742427793871E-4]:2.135739898309E-1)[&rate=5.730742427793871E-4]:1.505169917686E-1,95[&rate=5.730742427793871E-4]:4.487904351516E-1)[&rate=5.730742427793871E-4]:1.24654308964E-1)[&rate=5.730742427793871E-4]:7.574218518507E-2,(98[&rate=5.730742427793871E-4]:4.871088831101E-1,96[&rate=5.730742427793871E-4]:4.734476809245E-1)[&rate=5.730742427793871E-4]:1.511490844418E-1)[&rate=5.730742427793871E-4]:5.194256739198E-2)[&rate=5.730742427793871E-4]:7.629327801261E-2)[&rate=5.730742427793871E-4]:2.725546597288E-1)[&rate=5.730742427793871E-4]:3.485744578973E-1,((((121[&rate=5.730742427793871E-4]:2.018518461419E0,127[&rate=5.730742427793871E-4]:2.45961435183E0)[&rate=5.730742427793871E-4]:1.338735846099E-1,36[&rate=5.730742427793871E-4]:7.293999123405E-2)[&rate=5.730742427793871E-4]:6.693908142141E-3,35[&rate=5.730742427793871E-4]:3.305855691043E-2)[&rate=5.730742427793871E-4]:9.881222873198E-2,(((128[&rate=5.730742427793871E-4]:1.334152663603E0,(69[&rate=5.730742427793871E-4]:8.084582572043E-1,(118[&rate=5.730742427793871E-4]:6.505227953517E-1,((130[&rate=5.730742427793871E-4]:6.933650765521E-2,131[&rate=5.730742427793871E-4]:7.207623368257E-2)[&rate=5.730742427793871E-4]:1.000837844479E-1,(132[&rate=5.730742427793871E-4]:9.352598429433E-2,129[&rate=5.730742427793871E-4]:9.078625826698E-2)[&rate=5.730742427793871E-4]:7.863403383612E-2)[&rate=5.730742427793871E-4]:3.441162018787E-1)[&rate=5.730742427793871E-4]:1.46976557743E-1)[&rate=5.730742427793871E-4]:6.763793379058E-1)[&rate=5.730742427793871E-4]:6.639013569478E-2,(((62[&rate=5.730742427793871E-4]:3.843482639103E-1,(65[&rate=5.730742427793871E-4]:1.32047466536E-1,60[&rate=5.730742427793871E-4]:1.32047466536E-1)[&rate=5.730742427793871E-4]:6.051997545655E-2)[&rate=5.730742427793871E-4]:3.537359516774E-2,64[&rate=5.730742427793871E-4]:3.78625968667E-1)[&rate=5.730742427793871E-4]:1.695309112947E-1,(61[&rate=5.730742427793871E-4]:2.953812673381E-1,63[&rate=5.730742427793871E-4]:2.54285376927E-1)[&rate=5.730742427793871E-4]:2.938715030347E-1)[&rate=5.730742427793871E-4]:9.510160563224E-1)[&rate=5.730742427793871E-4]:2.209308389465E-1,(45[&rate=5.730742427793871E-4]:7.186984846891E-1,(((43[&rate=5.730742427793871E-4]:5.881559238526E-1,46[&rate=5.730742427793871E-4]:5.881559238526E-1)[&rate=5.730742427793871E-4]:2.595326973045E-2,(42[&rate=5.730742427793871E-4]:3.957643442712E-1,(41[&rate=5.730742427793871E-4]:3.078933653759E-1,48[&rate=5.730742427793871E-4]:3.516092123704E-1)[&rate=5.730742427793871E-4]:8.240649802103E-2)[&rate=5.730742427793871E-4]:1.691645214432E-1)[&rate=5.730742427793871E-4]:6.762569189164E-2,((44[&rate=5.730742427793871E-4]:4.936999188814E-1,47[&rate=5.730742427793871E-4]:4.991643997557E-1)[&rate=5.730742427793871E-4]:5.597758794321E-2,(51[&rate=5.730742427793871E-4]:4.994731322332E-1,(50[&rate=5.730742427793871E-4]:4.086981241973E-1,49[&rate=5.730742427793871E-4]:4.086981241973E-1)[&rate=5.730742427793871E-4]:8.531052716166E-2)[&rate=5.730742427793871E-4]:2.834645109422E-2)[&rate=5.730742427793871E-4]:1.265928977758E-1)[&rate=5.730742427793871E-4]:4.516032052577E-2)[&rate=5.730742427793871E-4]:1.29378941264E-1)[&rate=5.730742427793871E-4]:3.916427068575E-2)[&rate=5.730742427793871E-4]:4.566653869493E-1)[&rate=5.730742427793871E-4]:1.457102302668E-1,(((((103[&rate=5.730742427793871E-4]:2.764668492377E-1,(29[&rate=5.730742427793871E-4]:4.346155172461E-1,(5[&rate=5.730742427793871E-4]:1.162813880953E-1,12[&rate=5.730742427793871E-4]:1.546375524787E-1)[&rate=5.730742427793871E-4]:1.731286496989E-1)[&rate=5.730742427793871E-4]:7.472804432031E-2)[&rate=5.730742427793871E-4]:2.122055782266E0,(133[&rate=5.730742427793871E-4]:6.567195895706E-1,(137[&rate=5.730742427793871E-4]:2.559411103237E-1,134[&rate=5.730742427793871E-4]:1.847082336115E-1)[&rate=5.730742427793871E-4]:4.418743696579E-1)[&rate=5.730742427793871E-4]:8.51392083029E-1)[&rate=5.730742427793871E-4]:1.456673073003E-2,((52[&rate=5.730742427793871E-4]:6.110136634269E-1,(((((71[&rate=5.730742427793871E-4]:1.07958977548E-1,73[&rate=5.730742427793871E-4]:1.764521282328E-1)[&rate=5.730742427793871E-4]:3.14340856416E-1,(80[&rate=5.730742427793871E-4]:1.043244270407E-1,81[&rate=5.730742427793871E-4]:1.043244270407E-1)[&rate=5.730742427793871E-4]:3.37153489115E-1)[&rate=5.730742427793871E-4]:3.839473191918E-2,((82[&rate=5.730742427793871E-4]:2.674415886441E-1,(72[&rate=5.730742427793871E-4]:3.898347247077E-2,78[&rate=5.730742427793871E-4]:6.090128069009E-2)[&rate=5.730742427793871E-4]:1.98321129872E-1)[&rate=5.730742427793871E-4]:5.57105300452E-3,79[&rate=5.730742427793871E-4]:2.647934635666E-1)[&rate=5.730742427793871E-4]:2.232983625906E-1)[&rate=5.730742427793871E-4]:5.987518945386E-2,77[&rate=5.730742427793871E-4]:5.835834539671E-1)[&rate=5.730742427793871E-4]:1.36761145851E-1,(((76[&rate=5.730742427793871E-4]:3.099933440484E-1,70[&rate=5.730742427793871E-4]:2.716371796649E-1)[&rate=5.730742427793871E-4]:6.286461954877E-2,74[&rate=5.730742427793871E-4]:3.728579635972E-1)[&rate=5.730742427793871E-4]:2.41217063617E-1,75[&rate=5.730742427793871E-4]:6.140750272142E-1)[&rate=5.730742427793871E-4]:1.117490246587E-1)[&rate=5.730742427793871E-4]:6.234559488548E-1)[&rate=5.730742427793871E-4]:7.348186864026E-2,53[&rate=5.730742427793871E-4]:6.762988107558E-1)[&rate=5.730742427793871E-4]:6.430009560563E-2)[&rate=5.730742427793871E-4]:3.540103925143E-1,125[&rate=5.730742427793871E-4]:8.842267852145E-1)[&rate=5.730742427793871E-4]:3.186832712977E-1,((((((55[&rate=5.730742427793871E-4]:2.68332369457E-1,56[&rate=5.730742427793871E-4]:2.68332369457E-1)[&rate=5.730742427793871E-4]:8.048125222339E-2,54[&rate=5.730742427793871E-4]:3.187589768717E-1)[&rate=5.730742427793871E-4]:1.214104801896E-2,(58[&rate=5.730742427793871E-4]:3.835756687433E-1,37[&rate=5.730742427793871E-4]:4.027013518035E-1)[&rate=5.730742427793871E-4]:4.70140532767E-3)[&rate=5.730742427793871E-4]:1.921516750989E-3,59[&rate=5.730742427793871E-4]:3.710729077619E-1)[&rate=5.730742427793871E-4]:9.456486249987E-3,57[&rate=5.730742427793871E-4]:3.83261634449E-1)[&rate=5.730742427793871E-4]:3.602136674927E-1,68[&rate=5.730742427793871E-4]:6.915627336356E-1)[&rate=5.730742427793871E-4]:3.446806562099E-1)[&rate=5.730742427793871E-4]:2.457236507853E-1)[&rate=5.730742427793871E-4]:7.137633674677E-2,((66[&rate=5.730742427793871E-4]:2.354404108369E-1,(67[&rate=5.730742427793871E-4]:1.60992195035E-1,(122[&rate=5.730742427793871E-4]:2.784282270415E-1,(124[&rate=5.730742427793871E-4]:2.578689839026E-1,123[&rate=5.730742427793871E-4]:2.606012243397E-1)[&rate=5.730742427793871E-4]:1.782700270183E-2)[&rate=5.730742427793871E-4]:3.838365183342E-1)[&rate=5.730742427793871E-4]:7.444821580187E-2)[&rate=5.730742427793871E-4]:2.573339102479E-2,(((135[&rate=5.730742427793871E-4]:6.362053699399E-1,(138[&rate=5.730742427793871E-4]:3.930562960399E-1,136[&rate=5.730742427793871E-4]:2.615494467247E-1)[&rate=5.730742427793871E-4]:4.431490739E-1)[&rate=5.730742427793871E-4]:7.963503778132E-1,(126[&rate=5.730742427793871E-4]:9.333252347312E-1,119[&rate=5.730742427793871E-4]:1.719027757375E0)[&rate=5.730742427793871E-4]:6.147319585764E-2)[&rate=5.730742427793871E-4]:2.213970139075E-2,120[&rate=5.730742427793871E-4]:1.706750243664E0)[&rate=5.730742427793871E-4]:4.914098595672E-1)[&rate=5.730742427793871E-4]:5.444489377436E-1)[&rate=5.730742427793871E-4]:6.053310008395E-2)[&rate=5.730742427793871E-4]:3.84699297683E-2)[&rate=5.730742427793871E-4]:2.191451058365E-2,32[&rate=5.730742427793871E-4]:4.160877319206E-2);
tree STATE_61560000 [&joint=-20949.255779463827,lnP=-20949.255779463827] = [&R] (33[&rate=5.765683906433913E-4]:3.405616962342E-2,(((((((134[&rate=5.765683906433913E-4]:7.177044354821E-1,(133[&rate=5.765683906433913E-4]:7.460954499767E-1,137[&rate=5.765683906433913E-4]:7.871913403877E-1)[&rate=5.765683906433913E-4]:1.745971806624E-3)[&rate=5.765683906433913E-4]:6.930661838345E-1,((((((79[&rate=5.765683906433913E-4]:8.074192722973E-2,(72[&rate=5.765683906433913E-4]:1.82941406202E-2,78[&rate=5.765683906433913E-4]:4.021194883952E-2)[&rate=5.765683906433913E-4]:4.052997839022E-2)[&rate=5.765683906433913E-4]:1.070808929635E-1,(82[&rate=5.765683906433913E-4]:1.051402139591E-1,71[&rate=5.765683906433913E-4]:6.952377560299E-2)[&rate=5.765683906433913E-4]:9.090178431623E-2)[&rate=5.765683906433913E-4]:2.356993788369E-1,(77[&rate=5.765683906433913E-4]:4.182715386943E-1,73[&rate=5.765683906433913E-4]:4.23750990749E-1)[&rate=5.765683906433913E-4]:4.086709869191E-2)[&rate=5.765683906433913E-4]:1.201528655827E-2,(80[&rate=5.765683906433913E-4]:3.288412697797E-2,81[&rate=5.765683906433913E-4]:3.288412697797E-2)[&rate=5.765683906433913E-4]:3.944341805281E-1)[&rate=5.765683906433913E-4]:2.760528215123E-1,(75[&rate=5.765683906433913E-4]:4.811848656877E-1,(76[&rate=5.765683906433913E-4]:4.600900449888E-1,(70[&rate=5.765683906433913E-4]:4.01992767611E-1,74[&rate=5.765683906433913E-4]:4.403489319945E-1)[&rate=5.765683906433913E-4]:1.974111299435E-2)[&rate=5.765683906433913E-4]:2.10948206989E-2)[&rate=5.765683906433913E-4]:2.715013318238E-1)[&rate=5.765683906433913E-4]:6.094247808892E-1,53[&rate=5.765683906433913E-4]:6.156479197886E-1)[&rate=5.765683906433913E-4]:4.318018886092E-2)[&rate=5.765683906433913E-4]:1.556613583938E-1,((103[&rate=5.765683906433913E-4]:6.649207325993E-1,(29[&rate=5.765683906433913E-4]:5.965932947071E-1,(5[&rate=5.765683906433913E-4]:1.851571780016E-1,12[&rate=5.765683906433913E-4]:2.235133423851E-1)[&rate=5.765683906433913E-4]:2.662306372535E-1)[&rate=5.765683906433913E-4]:3.01204150221E-1)[&rate=5.765683906433913E-4]:1.618870668616E0,52[&rate=5.765683906433913E-4]:6.194976666546E-1)[&rate=5.765683906433913E-4]:2.031885217001E-1)[&rate=5.765683906433913E-4]:3.812830279115E-1,125[&rate=5.765683906433913E-4]:9.853899812937E-1)[&rate=5.765683906433913E-4]:2.99849038481E-1,((((((56[&rate=5.765683906433913E-4]:2.698579502285E-1,55[&rate=5.765683906433913E-4]:2.698579502285E-1)[&rate=5.765683906433913E-4]:2.640403320191E-2,37[&rate=5.765683906433913E-4]:3.427100708622E-1)[&rate=5.765683906433913E-4]:2.637187514938E-2,59[&rate=5.765683906433913E-4]:3.308305798914E-1)[&rate=5.765683906433913E-4]:1.691290940901E-2,(54[&rate=5.765683906433913E-4]:2.620381033565E-1,58[&rate=5.765683906433913E-4]:3.194151525368E-1)[&rate=5.765683906433913E-4]:4.745401982371E-2)[&rate=5.765683906433913E-4]:6.033665575646E-2,57[&rate=5.765683906433913E-4]:4.10812385494E-1)[&rate=5.765683906433913E-4]:3.638634361088E-1,68[&rate=5.765683906433913E-4]:7.227632532968E-1)[&rate=5.765683906433913E-4]:3.958090998112E-1)[&rate=5.765683906433913E-4]:2.36932475878E-1,(((((35[&rate=5.765683906433913E-4]:3.121474028189E-1,(36[&rate=5.765683906433913E-4]:3.137839521981E-1,121[&rate=5.765683906433913E-4]:2.393236006993E0)[&rate=5.765683906433913E-4]:4.49387930865E-2)[&rate=5.765683906433913E-4]:1.606624538426E-4,(((((132[&rate=5.765683906433913E-4]:2.80758434482E-1,129[&rate=5.765683906433913E-4]:2.780187084547E-1)[&rate=5.765683906433913E-4]:1.497154716875E-2,(130[&rate=5.765683906433913E-4]:1.095555610887E-1,131[&rate=5.765683906433913E-4]:1.12295287116E-1)[&rate=5.765683906433913E-4]:1.834346945347E-1)[&rate=5.765683906433913E-4]:9.837768017379E-1,(118[&rate=5.765683906433913E-4]:1.397543086079E0,69[&rate=5.765683906433913E-4]:1.408501990189E0)[&rate=5.765683906433913E-4]:1.621027265211E-2)[&rate=5.765683906433913E-4]:4.677648402466E-1,(128[&rate=5.765683906433913E-4]:1.384301059136E0,(((62[&rate=5.765683906433913E-4]:4.410752069728E-1,(60[&rate=5.765683906433913E-4]:7.987182887217E-3,64[&rate=5.765683906433913E-4]:1.586721143939E-1)[&rate=5.765683906433913E-4]:2.413072021678E-1)[&rate=5.765683906433913E-4]:1.716703009568E-2,65[&rate=5.765683906433913E-4]:2.664614151507E-1)[&rate=5.765683906433913E-4]:2.254173482528E-1,(61[&rate=5.765683906433913E-4]:3.486811734878E-1,63[&rate=5.765683906433913E-4]:3.075852830767E-1)[&rate=5.765683906433913E-4]:3.349784118334E-1)[&rate=5.765683906433913E-4]:8.403675012124E-1)[&rate=5.765683906433913E-4]:3.574911124442E-1)[&rate=5.765683906433913E-4]:5.723023015308E-2,((((47[&rate=5.765683906433913E-4]:4.397264030527E-1,51[&rate=5.765683906433913E-4]:4.124039986812E-1)[&rate=5.765683906433913E-4]:2.207698173251E-1,(49[&rate=5.765683906433913E-4]:4.070130929041E-1,50[&rate=5.765683906433913E-4]:4.070130929041E-1)[&rate=5.765683906433913E-4]:2.20696242228E-1)[&rate=5.765683906433913E-4]:2.08769624625E-2,(((42[&rate=5.765683906433913E-4]:4.166707811333E-1,(48[&rate=5.765683906433913E-4]:4.378397431861E-1,41[&rate=5.765683906433913E-4]:3.941238961916E-1)[&rate=5.765683906433913E-4]:1.708240406744E-2)[&rate=5.765683906433913E-4]:4.20026297777E-2,(46[&rate=5.765683906433913E-4]:4.384332690393E-1,43[&rate=5.765683906433913E-4]:4.384332690393E-1)[&rate=5.765683906433913E-4]:6.942046974043E-2)[&rate=5.765683906433913E-4]:1.564281072472E-1,44[&rate=5.765683906433913E-4]:6.588173651526E-1)[&rate=5.765683906433913E-4]:1.70913368134E-2)[&rate=5.765683906433913E-4]:8.697783375166E-2,45[&rate=5.765683906433913E-4]:7.601542952806E-1)[&rate=5.765683906433913E-4]:2.654718941617E-1)[&rate=5.765683906433913E-4]:4.205278682678E-2)[&rate=5.765683906433913E-4]:1.049037755026E-2,127[&rate=5.765683906433913E-4]:2.889921730494E0)[&rate=5.765683906433913E-4]:1.71305281137E-1,(((40[&rate=5.765683906433913E-4]:3.747865037031E-1,((((7[&rate=5.765683906433913E-4]:1.964790620701E-1,8[&rate=5.765683906433913E-4]:1.964790620701E-1)[&rate=5.765683906433913E-4]:2.470339190093E-1,26[&rate=5.765683906433913E-4]:5.503622961479E-1)[&rate=5.765683906433913E-4]:4.848841849587E-2,(31[&rate=5.765683906433913E-4]:6.289862751206E-1,(22[&rate=5.765683906433913E-4]:3.269646645937E-1,27[&rate=5.765683906433913E-4]:3.434030207581E-1)[&rate=5.765683906433913E-4]:2.472270899788E-1)[&rate=5.765683906433913E-4]:1.370005596158E-2)[&rate=5.765683906433913E-4]:1.974857224632E-1,2[&rate=5.765683906433913E-4]:6.127747932713E-1)[&rate=5.765683906433913E-4]:1.718737513261E0)[&rate=5.765683906433913E-4]:2.204974476472E-1,(147[&rate=5.765683906433913E-4]:6.396576968122E-1,(((146[&rate=5.765683906433913E-4]:5.298554979034E-1,16[&rate=5.765683906433913E-4]:2.495129844786E0)[&rate=5.765683906433913E-4]:1.112061981609E-1,39[&rate=5.765683906433913E-4]:5.208431168294E-1)[&rate=5.765683906433913E-4]:4.918921396478E-2,(((95[&rate=5.765683906433913E-4]:3.176128081766E-1,100[&rate=5.765683906433913E-4]:2.329133546246E-1)[&rate=5.765683906433913E-4]:1.796714513191E-1,((101[&rate=5.765683906433913E-4]:7.173701826118E-1,(((((83[&rate=5.765683906433913E-4]:1.589660322407E-1,(88[&rate=5.765683906433913E-4]:9.498938982058E-2,89[&rate=5.765683906433913E-4]:1.086880199576E-1)[&rate=5.765683906433913E-4]:6.397664242014E-2)[&rate=5.765683906433913E-4]:2.252298001769E-2,87[&rate=5.765683906433913E-4]:1.814890122584E-1)[&rate=5.765683906433913E-4]:4.273373647513E-2,((92[&rate=5.765683906433913E-4]:8.209030449831E-2,(91[&rate=5.765683906433913E-4]:1.946653627659E-2,90[&rate=5.765683906433913E-4]:1.946653627659E-2)[&rate=5.765683906433913E-4]:6.262376822172E-2)[&rate=5.765683906433913E-4]:1.026790570942E-1,((85[&rate=5.765683906433913E-4]:9.785952472085E-2,86[&rate=5.765683906433913E-4]:9.785952472085E-2)[&rate=5.765683906433913E-4]:1.138750044712E-2,(93[&rate=5.765683906433913E-4]:2.546732907285E-2,84[&rate=5.765683906433913E-4]:1.176869893584E-2)[&rate=5.765683906433913E-4]:9.747832623212E-2)[&rate=5.765683906433913E-4]:6.182370628754E-2)[&rate=5.765683906433913E-4]:5.315201727804E-2)[&rate=5.765683906433913E-4]:1.183393190556E0,(3[&rate=5.765683906433913E-4]:5.641916976037E-1,((6[&rate=5.765683906433913E-4]:3.98482830691E-1,18[&rate=5.765683906433913E-4]:4.614965293212E-1)[&rate=5.765683906433913E-4]:1.493374588451E-1,(10[&rate=5.765683906433913E-4]:4.49492973081E-1,15[&rate=5.765683906433913E-4]:4.878491374644E-1)[&rate=5.765683906433913E-4]:1.147656726196E-1)[&rate=5.765683906433913E-4]:6.8426202588E-2)[&rate=5.765683906433913E-4]:3.036982142883E-1)[&rate=5.765683906433913E-4]:5.367057843963E-1,(((102[&rate=5.765683906433913E-4]:8.86987124928E-2,(((28[&rate=5.765683906433913E-4]:8.007996781859E-1,21[&rate=5.765683906433913E-4]:7.761421439395E-1)[&rate=5.765683906433913E-4]:8.009446235635E-2,1[&rate=5.765683906433913E-4]:9.459277067931E-2)[&rate=5.765683906433913E-4]:8.070393517982E-2,24[&rate=5.765683906433913E-4]:9.561186236673E-1)[&rate=5.765683906433913E-4]:2.942239244418E-1)[&rate=5.765683906433913E-4]:3.704501357489E-2,((11[&rate=5.765683906433913E-4]:4.647974837537E-1,140[&rate=5.765683906433913E-4]:4.456194015619E-1)[&rate=5.765683906433913E-4]:1.141371057008E-1,(23[&rate=5.765683906433913E-4]:5.776367687849E-1,(25[&rate=5.765683906433913E-4]:5.092867722987E-1,20[&rate=5.765683906433913E-4]:4.90108690107E-1)[&rate=5.765683906433913E-4]:7.930890059583E-2)[&rate=5.765683906433913E-4]:8.622932751879E-2)[&rate=5.765683906433913E-4]:6.125625612707E-1)[&rate=5.765683906433913E-4]:1.765581528422E-1,(((((((117[&rate=5.765683906433913E-4]:4.656084340917E-1,(30[&rate=5.765683906433913E-4]:3.42362374306E-1,4[&rate=5.765683906433913E-4]:1.6975963458E-1)[&rate=5.765683906433913E-4]:2.35574826909E-1)[&rate=5.765683906433913E-4]:5.930612880332E-2,112[&rate=5.765683906433913E-4]:5.221748368675E-1)[&rate=5.765683906433913E-4]:1.777508503488E-1,113[&rate=5.765683906433913E-4]:6.999256872163E-1)[&rate=5.765683906433913E-4]:3.657488070159E-3,9[&rate=5.765683906433913E-4]:6.953639972043E-1)[&rate=5.765683906433913E-4]:1.902253605945E-2,((17[&rate=5.765683906433913E-4]:5.562581746197E-1,14[&rate=5.765683906433913E-4]:5.17902010236E-1)[&rate=5.765683906433913E-4]:6.388522561704E-2,(110[&rate=5.765683906433913E-4]:3.167805302782E-1,105[&rate=5.765683906433913E-4]:2.948627220591E-1)[&rate=5.765683906433913E-4]:2.595272535202E-1)[&rate=5.765683906433913E-4]:1.408184754928E-1)[&rate=5.765683906433913E-4]:2.378024573586E-1,(((109[&rate=5.765683906433913E-4]:5.093316537692E-1,((114[&rate=5.765683906433913E-4]:1.51487634846E-1,104[&rate=5.765683906433913E-4]:2.117616074488E-1)[&rate=5.765683906433913E-4]:2.611550108233E-1,(108[&rate=5.765683906433913E-4]:2.151816157981E-1,107[&rate=5.765683906433913E-4]:2.179213418255E-1)[&rate=5.765683906433913E-4]:2.549952764467E-1)[&rate=5.765683906433913E-4]:1.723695330536E-2)[&rate=5.765683906433913E-4]:2.313237603529E-1,((19[&rate=5.765683906433913E-4]:3.083635543156E-1,13[&rate=5.765683906433913E-4]:2.700073899319E-1)[&rate=5.765683906433913E-4]:2.529114302108E-1,115[&rate=5.765683906433913E-4]:4.407270393208E-1)[&rate=5.765683906433913E-4]:2.204763200069E-1)[&rate=5.765683906433913E-4]:1.658636496087E-1,((148[&rate=5.765683906433913E-4]:2.67040978873E-1,143[&rate=5.765683906433913E-4]:2.643012528457E-1)[&rate=5.765683906433913E-4]:3.482748969813E-1,(((139[&rate=5.765683906433913E-4]:3.960367068755E-1,111[&rate=5.765683906433913E-4]:2.206942411222E-1)[&rate=5.765683906433913E-4]:5.746555766049E-2,106[&rate=5.765683906433913E-4]:2.617214426183E-1)[&rate=5.765683906433913E-4]:2.085423753957E-1,116[&rate=5.765683906433913E-4]:4.099898454112E-1)[&rate=5.765683906433913E-4]:1.669698660595E-1)[&rate=5.765683906433913E-4]:2.501072974656E-1)[&rate=5.765683906433913E-4]:5.114937894636E-2)[&rate=5.765683906433913E-4]:1.863571159011E-1,((144[&rate=5.765683906433913E-4]:5.23870576653E-1,(141[&rate=5.765683906433913E-4]:4.080642464633E-1,145[&rate=5.765683906433913E-4]:4.108039724908E-1)[&rate=5.765683906433913E-4]:1.185460562171E-1)[&rate=5.765683906433913E-4]:6.731079290704E-2,142[&rate=5.765683906433913E-4]:5.96660821615E-1)[&rate=5.765683906433913E-4]:7.227072027169E-1)[&rate=5.765683906433913E-4]:2.295091970438E-1)[&rate=5.765683906433913E-4]:1.050335434057E-1)[&rate=5.765683906433913E-4]:3.155142123511E-1)[&rate=5.765683906433913E-4]:6.133026285868E-1,94[&rate=5.765683906433913E-4]:4.121534609478E-1)[&rate=5.765683906433913E-4]:4.313449958993E-4)[&rate=5.765683906433913E-4]:1.293162978322E-1,(97[&rate=5.765683906433913E-4]:4.070406241275E-1,((99[&rate=5.765683906433913E-4]:4.749697921669E-1,96[&rate=5.765683906433913E-4]:4.39450666484E-1)[&rate=5.765683906433913E-4]:9.911744489881E-2,98[&rate=5.765683906433913E-4]:5.522293135684E-1)[&rate=5.765683906433913E-4]:5.426486247156E-2)[&rate=5.765683906433913E-4]:9.177419539181E-3)[&rate=5.765683906433913E-4]:8.277603576125E-2)[&rate=5.765683906433913E-4]:1.224831683773E-2)[&rate=5.765683906433913E-4]:1.300330371848E-2)[&rate=5.765683906433913E-4]:2.506034064187E-1,38[&rate=5.765683906433913E-4]:7.7758134684E-1)[&rate=5.765683906433913E-4]:3.188878236354E-1)[&rate=5.765683906433913E-4]:2.946147349331E-1,(66[&rate=5.765683906433913E-4]:4.504386551464E-1,((((((138[&rate=5.765683906433913E-4]:1.685272489891E-1,136[&rate=5.765683906433913E-4]:3.702039967387E-2)[&rate=5.765683906433913E-4]:2.161843881389E-1,135[&rate=5.765683906433913E-4]:1.84711637128E-1)[&rate=5.765683906433913E-4]:4.550511499922E-1,119[&rate=5.765683906433913E-4]:9.877079925996E-1)[&rate=5.765683906433913E-4]:1.028156820338E-1,120[&rate=5.765683906433913E-4]:9.946332636745E-1)[&rate=5.765683906433913E-4]:6.540345772703E-1,126[&rate=5.765683906433913E-4]:9.588557292598E-1)[&rate=5.765683906433913E-4]:6.423073115949E-1,(67[&rate=5.765683906433913E-4]:2.864224040179E-1,(122[&rate=5.765683906433913E-4]:2.496888240774E-1,(124[&rate=5.765683906433913E-4]:1.14784702772E-1,123[&rate=5.765683906433913E-4]:1.175169432091E-1)[&rate=5.765683906433913E-4]:1.321718808683E-1)[&rate=5.765683906433913E-4]:5.380061302812E-1)[&rate=5.765683906433913E-4]:6.756644715186E-2)[&rate=5.765683906433913E-4]:9.644980397663E-2)[&rate=5.765683906433913E-4]:3.382798037467E-1)[&rate=5.765683906433913E-4]:1.906573232056E-2)[&rate=5.765683906433913E-4]:1.013318711288E-1,(34[&rate=5.765683906433913E-4]:4.003185575379E-2,32[&rate=5.765683906433913E-4]:1.81140475347E-2)[&rate=5.765683906433913E-4]:6.07050795855E-3)[&rate=5.765683906433913E-4]:4.392162075447E-3);
tree STATE_61650000 [&joint=-20996.79865078455,lnP=-20996.79865078455] = [&R] (((34[&rate=5.414678333405431E-4]:2.339402735973E-2,32[&rate=5.414678333405431E-4]:1.476219140645E-3)[&rate=5.414678333405431E-4]:9.581958768239E-2,(33[&rate=5.414678333405431E-4]:6.811784989122E-2,(((((((((73[&rate=5.414678333405431E-4]:4.3706800078E-1,(80[&rate=5.414678333405431E-4]:1.818881962885E-1,81[&rate=5.414678333405431E-4]:1.818881962885E-1)[&rate=5.414678333405431E-4]:2.058647359984E-1)[&rate=5.414678333405431E-4]:1.011206776982E-1,77[&rate=5.414678333405431E-4]:5.327092264235E-1)[&rate=5.414678333405431E-4]:2.744437004335E-2,(71[&rate=5.414678333405431E-4]:2.45821795468E-1,((79[&rate=5.414678333405431E-4]:6.197162955842E-2,(72[&rate=5.414678333405431E-4]:1.056949212177E-2,78[&rate=5.414678333405431E-4]:3.248730034109E-2)[&rate=5.414678333405431E-4]:2.948432921733E-2)[&rate=5.414678333405431E-4]:2.020804461673E-1,82[&rate=5.414678333405431E-4]:2.722712538077E-1)[&rate=5.414678333405431E-4]:9.166980016303E-3)[&rate=5.414678333405431E-4]:2.513181023688E-1)[&rate=5.414678333405431E-4]:1.414690139518E-1,(75[&rate=5.414678333405431E-4]:3.46354536898E-1,((76[&rate=5.414678333405431E-4]:2.848132319987E-1,74[&rate=5.414678333405431E-4]:2.848132319987E-1)[&rate=5.414678333405431E-4]:2.848182545467E-2,70[&rate=5.414678333405431E-4]:2.749388930699E-1)[&rate=5.414678333405431E-4]:3.305947944468E-2)[&rate=5.414678333405431E-4]:3.607475255753E-1)[&rate=5.414678333405431E-4]:7.920112820791E-1,((103[&rate=5.414678333405431E-4]:1.175989636167E0,(29[&rate=5.414678333405431E-4]:7.010575244618E-1,(5[&rate=5.414678333405431E-4]:3.604401399927E-1,12[&rate=5.414678333405431E-4]:3.987963043762E-1)[&rate=5.414678333405431E-4]:1.954119050171E-1)[&rate=5.414678333405431E-4]:7.078088240337E-1)[&rate=5.414678333405431E-4]:1.214643031277E0,52[&rate=5.414678333405431E-4]:7.263389328832E-1)[&rate=5.414678333405431E-4]:3.450807436855E-2)[&rate=5.414678333405431E-4]:5.696691749078E-2,((137[&rate=5.414678333405431E-4]:4.161436751848E-1,(133[&rate=5.414678333405431E-4]:3.61567766027E-1,134[&rate=5.414678333405431E-4]:3.314307797259E-1)[&rate=5.414678333405431E-4]:1.348001874676E-2)[&rate=5.414678333405431E-4]:1.078139449497E0,53[&rate=5.414678333405431E-4]:6.711077373027E-1)[&rate=5.414678333405431E-4]:1.385094661284E-1)[&rate=5.414678333405431E-4]:2.453889348413E-1,125[&rate=5.414678333405431E-4]:8.446236246112E-1)[&rate=5.414678333405431E-4]:3.422971768266E-1,((59[&rate=5.414678333405431E-4]:4.464038869609E-1,((58[&rate=5.414678333405431E-4]:2.383979919136E-1,(55[&rate=5.414678333405431E-4]:1.147868906255E-1,56[&rate=5.414678333405431E-4]:1.147868906255E-1)[&rate=5.414678333405431E-4]:9.628869691634E-2)[&rate=5.414678333405431E-4]:1.489759205631E-2,(54[&rate=5.414678333405431E-4]:1.808640715615E-1,(57[&rate=5.414678333405431E-4]:1.645538711705E-1,37[&rate=5.414678333405431E-4]:2.000729968536E-1)[&rate=5.414678333405431E-4]:5.729380694829E-2)[&rate=5.414678333405431E-4]:1.505446322811E-2)[&rate=5.414678333405431E-4]:2.122339860511E-1)[&rate=5.414678333405431E-4]:3.433562752525E-1,68[&rate=5.414678333405431E-4]:7.405798343444E-1)[&rate=5.414678333405431E-4]:2.796743004266E-1)[&rate=5.414678333405431E-4]:3.382702150793E-1,((((127[&rate=5.414678333405431E-4]:2.194950096506E0,121[&rate=5.414678333405431E-4]:1.753854206095E0)[&rate=5.414678333405431E-4]:5.460932138516E-1,(36[&rate=5.414678333405431E-4]:5.305614304227E-2,35[&rate=5.414678333405431E-4]:6.480800576508E-3)[&rate=5.414678333405431E-4]:1.674392221101E-1)[&rate=5.414678333405431E-4]:2.609985319718E-1,(((((65[&rate=5.414678333405431E-4]:1.53865906737E-1,(62[&rate=5.414678333405431E-4]:3.399699361097E-1,(60[&rate=5.414678333405431E-4]:1.300059736994E-1,64[&rate=5.414678333405431E-4]:2.806909052061E-1)[&rate=5.414678333405431E-4]:1.818314049263E-2)[&rate=5.414678333405431E-4]:5.676792544996E-3)[&rate=5.414678333405431E-4]:2.897520539128E-1,(61[&rate=5.414678333405431E-4]:4.351356707532E-2,63[&rate=5.414678333405431E-4]:2.417676664278E-3)[&rate=5.414678333405431E-4]:5.918852154922E-1)[&rate=5.414678333405431E-4]:9.29765140155E-1,((129[&rate=5.414678333405431E-4]:2.797587950902E-1,((131[&rate=5.414678333405431E-4]:1.465660243926E-1,130[&rate=5.414678333405431E-4]:1.438262983653E-1)[&rate=5.414678333405431E-4]:1.125916143047E-1,132[&rate=5.414678333405431E-4]:2.591576386974E-1)[&rate=5.414678333405431E-4]:2.334088242018E-2)[&rate=5.414678333405431E-4]:6.948118905404E-1,(69[&rate=5.414678333405431E-4]:8.228746075726E-1,118[&rate=5.414678333405431E-4]:8.119157034629E-1)[&rate=5.414678333405431E-4]:2.996412835376E-1)[&rate=5.414678333405431E-4]:4.53606935722E-1)[&rate=5.414678333405431E-4]:1.816488192513E-2,128[&rate=5.414678333405431E-4]:1.44360277725E0)[&rate=5.414678333405431E-4]:3.933568536521E-1,(45[&rate=5.414678333405431E-4]:7.446688626346E-1,(51[&rate=5.414678333405431E-4]:6.642527194993E-1,((((48[&rate=5.414678333405431E-4]:3.271515190002E-1,(42[&rate=5.414678333405431E-4]:9.991509618867E-2,41[&rate=5.414678333405431E-4]:9.445061531441E-2)[&rate=5.414678333405431E-4]:1.889850566914E-1)[&rate=5.414678333405431E-4]:2.397802385393E-1,(46[&rate=5.414678333405431E-4]:3.172059818288E-1,43[&rate=5.414678333405431E-4]:3.172059818288E-1)[&rate=5.414678333405431E-4]:2.606547374592E-1)[&rate=5.414678333405431E-4]:1.031483266329E-1,(49[&rate=5.414678333405431E-4]:6.309609746517E-1,50[&rate=5.414678333405431E-4]:6.309609746517E-1)[&rate=5.414678333405431E-4]:1.726118602359E-2)[&rate=5.414678333405431E-4]:1.697096957036E-4,(44[&rate=5.414678333405431E-4]:7.639396973135E-2,47[&rate=5.414678333405431E-4]:8.18584506056E-2)[&rate=5.414678333405431E-4]:5.993203050111E-1)[&rate=5.414678333405431E-4]:1.039636825406E-2)[&rate=5.414678333405431E-4]:6.129046007525E-2)[&rate=5.414678333405431E-4]:3.188945559765E-1)[&rate=5.414678333405431E-4]:1.267260470437E-1)[&rate=5.414678333405431E-4]:2.320401731785E-1,(((((40[&rate=5.414678333405431E-4]:4.876144942357E-1,147[&rate=5.414678333405431E-4]:5.44991543416E-1)[&rate=5.414678333405431E-4]:1.037021960601E-1,((39[&rate=5.414678333405431E-4]:5.187312781997E-1,((95[&rate=5.414678333405431E-4]:3.748307199155E-1,(100[&rate=5.414678333405431E-4]:2.720569693929E-1,94[&rate=5.414678333405431E-4]:2.720569693929E-1)[&rate=5.414678333405431E-4]:1.807429697063E-2)[&rate=5.414678333405431E-4]:2.318891721197E-1,((96[&rate=5.414678333405431E-4]:3.746373417231E-1,99[&rate=5.414678333405431E-4]:4.10156467406E-1)[&rate=5.414678333405431E-4]:1.823041790499E-1,((101[&rate=5.414678333405431E-4]:1.001693240103E0,(((((((86[&rate=5.414678333405431E-4]:1.426440712315E-1,83[&rate=5.414678333405431E-4]:1.426440712315E-1)[&rate=5.414678333405431E-4]:5.144269813435E-2,((84[&rate=5.414678333405431E-4]:8.11042939289E-2,85[&rate=5.414678333405431E-4]:8.11042939289E-2)[&rate=5.414678333405431E-4]:3.761945343418E-2,93[&rate=5.414678333405431E-4]:1.324223775001E-1)[&rate=5.414678333405431E-4]:7.536302200281E-2)[&rate=5.414678333405431E-4]:4.586527395381E-2,(92[&rate=5.414678333405431E-4]:9.642190473303E-2,(91[&rate=5.414678333405431E-4]:2.259623727406E-2,90[&rate=5.414678333405431E-4]:2.259623727406E-2)[&rate=5.414678333405431E-4]:7.382566745897E-2)[&rate=5.414678333405431E-4]:1.572287687237E-1)[&rate=5.414678333405431E-4]:8.382226299248E-2,87[&rate=5.414678333405431E-4]:3.237743063122E-1)[&rate=5.414678333405431E-4]:3.34168219848E-1,(88[&rate=5.414678333405431E-4]:1.255658821978E-1,89[&rate=5.414678333405431E-4]:1.392645123348E-1)[&rate=5.414678333405431E-4]:5.323766439623E-1)[&rate=5.414678333405431E-4]:1.311779507557E0,((((10[&rate=5.414678333405431E-4]:4.425285182669E-1,15[&rate=5.414678333405431E-4]:4.808846826504E-1)[&rate=5.414678333405431E-4]:1.482925762823E-1,18[&rate=5.414678333405431E-4]:6.37396437015E-1)[&rate=5.414678333405431E-4]:6.219536728428E-2,6[&rate=5.414678333405431E-4]:6.365781056692E-1)[&rate=5.414678333405431E-4]:1.679134317569E-1,3[&rate=5.414678333405431E-4]:7.524367429056E-1)[&rate=5.414678333405431E-4]:6.775592634143E-1)[&rate=5.414678333405431E-4]:9.917264805273E-2,((((113[&rate=5.414678333405431E-4]:5.659411129365E-1,((117[&rate=5.414678333405431E-4]:1.798663092706E-1,112[&rate=5.414678333405431E-4]:1.77126583243E-1)[&rate=5.414678333405431E-4]:3.660753971295E-1,(9[&rate=5.414678333405431E-4]:4.006452997288E-1,(30[&rate=5.414678333405431E-4]:1.826863014248E-1,4[&rate=5.414678333405431E-4]:1.008356169883E-2)[&rate=5.414678333405431E-4]:3.412466695368E-1)[&rate=5.414678333405431E-4]:1.343375025617E-1)[&rate=5.414678333405431E-4]:2.273913256397E-2)[&rate=5.414678333405431E-4]:2.464295672923E-1,((17[&rate=5.414678333405431E-4]:3.803404434517E-1,14[&rate=5.414678333405431E-4]:3.41984279068E-1)[&rate=5.414678333405431E-4]:2.432515718971E-1,(105[&rate=5.414678333405431E-4]:4.479826760563E-1,110[&rate=5.414678333405431E-4]:4.699004842754E-1)[&rate=5.414678333405431E-4]:1.098559146351E-1)[&rate=5.414678333405431E-4]:2.271348292636E-1)[&rate=5.414678333405431E-4]:5.21376877724E-1,(((115[&rate=5.414678333405431E-4]:7.742374922695E-1,(19[&rate=5.414678333405431E-4]:6.284107078479E-1,13[&rate=5.414678333405431E-4]:5.900545434642E-1)[&rate=5.414678333405431E-4]:2.663747296271E-1)[&rate=5.414678333405431E-4]:6.170321093473E-3,(((114[&rate=5.414678333405431E-4]:2.336905573289E-1,104[&rate=5.414678333405431E-4]:2.939645299317E-1)[&rate=5.414678333405431E-4]:2.928589101059E-1,(107[&rate=5.414678333405431E-4]:3.506644733225E-1,109[&rate=5.414678333405431E-4]:3.698425555142E-1)[&rate=5.414678333405431E-4]:2.361589667151E-1)[&rate=5.414678333405431E-4]:7.477325918911E-2,108[&rate=5.414678333405431E-4]:6.588569731994E-1)[&rate=5.414678333405431E-4]:1.79085086739E-1)[&rate=5.414678333405431E-4]:2.480978613117E-1,((148[&rate=5.414678333405431E-4]:3.535672098101E-1,143[&rate=5.414678333405431E-4]:3.508274837827E-1)[&rate=5.414678333405431E-4]:3.69363687761E-1,(116[&rate=5.414678333405431E-4]:6.425197863471E-1,((139[&rate=5.414678333405431E-4]:4.19556741893E-1,106[&rate=5.414678333405431E-4]:2.277759199753E-1)[&rate=5.414678333405431E-4]:1.051605776645E-1,111[&rate=5.414678333405431E-4]:3.493748538042E-1)[&rate=5.414678333405431E-4]:3.698572613101E-1)[&rate=5.414678333405431E-4]:4.205494684037E-2)[&rate=5.414678333405431E-4]:3.439309414872E-1)[&rate=5.414678333405431E-4]:2.230501024562E-1)[&rate=5.414678333405431E-4]:1.208101775005E-1,((((11[&rate=5.414678333405431E-4]:8.123215380354E-1,140[&rate=5.414678333405431E-4]:7.931434558437E-1)[&rate=5.414678333405431E-4]:3.497012842594E-2,((25[&rate=5.414678333405431E-4]:7.484335191305E-1,20[&rate=5.414678333405431E-4]:7.292554369388E-1)[&rate=5.414678333405431E-4]:8.335748158439E-2,23[&rate=5.414678333405431E-4]:8.208320966052E-1)[&rate=5.414678333405431E-4]:1.113910767053E-1)[&rate=5.414678333405431E-4]:4.907336564761E-1,((((28[&rate=5.414678333405431E-4]:6.697155378461E-1,21[&rate=5.414678333405431E-4]:6.450580035996E-1)[&rate=5.414678333405431E-4]:2.870871718283E-1,1[&rate=5.414678333405431E-4]:1.705013398114E-1)[&rate=5.414678333405431E-4]:2.36866832135E-1,24[&rate=5.414678333405431E-4]:1.188190089755E0)[&rate=5.414678333405431E-4]:1.721072419342E-1,102[&rate=5.414678333405431E-4]:1.986534960725E-1)[&rate=5.414678333405431E-4]:7.361840220743E-2)[&rate=5.414678333405431E-4]:5.237111568637E-2,(((145[&rate=5.414678333405431E-4]:1.433211459446E-1,141[&rate=5.414678333405431E-4]:1.405814199171E-1)[&rate=5.414678333405431E-4]:1.342439719865E-1,144[&rate=5.414678333405431E-4]:2.720856658762E-1)[&rate=5.414678333405431E-4]:2.265968071292E-1,142[&rate=5.414678333405431E-4]:5.041619250603E-1)[&rate=5.414678333405431E-4]:1.067056431372E0)[&rate=5.414678333405431E-4]:5.594211874742E-2)[&rate=5.414678333405431E-4]:1.513232476863E-1)[&rate=5.414678333405431E-4]:4.752643117582E-1)[&rate=5.414678333405431E-4]:4.014092949881E-1,98[&rate=5.414678333405431E-4]:5.583536766438E-1)[&rate=5.414678333405431E-4]:1.22490463148E-2)[&rate=5.414678333405431E-4]:2.51882073279E-2)[&rate=5.414678333405431E-4]:5.135564845946E-2)[&rate=5.414678333405431E-4]:7.123821470558E-2,16[&rate=5.414678333405431E-4]:2.675462419023E0)[&rate=5.414678333405431E-4]:1.347197390565E-3)[&rate=5.414678333405431E-4]:1.668916795259E-2,(97[&rate=5.414678333405431E-4]:4.492698391744E-1,146[&rate=5.414678333405431E-4]:6.405266697755E-1)[&rate=5.414678333405431E-4]:8.769776770785E-2)[&rate=5.414678333405431E-4]:2.941208259849E-2,(((22[&rate=5.414678333405431E-4]:3.460793097566E-1,27[&rate=5.414678333405431E-4]:3.625176659209E-1)[&rate=5.414678333405431E-4]:3.254382616832E-1,(2[&rate=5.414678333405431E-4]:4.64725437301E-1,31[&rate=5.414678333405431E-4]:6.92122697575E-1)[&rate=5.414678333405431E-4]:3.418939441281E-2)[&rate=5.414678333405431E-4]:1.98042828987E-1,((7[&rate=5.414678333405431E-4]:3.05598493602E-1,8[&rate=5.414678333405431E-4]:3.05598493602E-1)[&rate=5.414678333405431E-4]:1.894909164355E-1,26[&rate=5.414678333405431E-4]:6.01938725106E-1)[&rate=5.414678333405431E-4]:2.785805794304E-1)[&rate=5.414678333405431E-4]:1.897186082976E0)[&rate=5.414678333405431E-4]:3.831744289889E-2,38[&rate=5.414678333405431E-4]:6.074293728167E-1)[&rate=5.414678333405431E-4]:6.618948015357E-1)[&rate=5.414678333405431E-4]:1.438449842411E-1)[&rate=5.414678333405431E-4]:1.367661926076E-1)[&rate=5.414678333405431E-4]:3.465740898653E-2)[&rate=5.414678333405431E-4]:3.563471333729E-1,((67[&rate=5.414678333405431E-4]:4.058479975206E-1,((124[&rate=5.414678333405431E-4]:1.629662954598E-2,123[&rate=5.414678333405431E-4]:1.902886998311E-2)[&rate=5.414678333405431E-4]:3.73543835567E-1,122[&rate=5.414678333405431E-4]:3.925727055501E-1)[&rate=5.414678333405431E-4]:5.145478423111E-1)[&rate=5.414678333405431E-4]:3.291514194315E-1,(((120[&rate=5.414678333405431E-4]:8.302755807994E-1,((138[&rate=5.414678333405431E-4]:2.586181583689E-1,136[&rate=5.414678333405431E-4]:1.271113090537E-1)[&rate=5.414678333405431E-4]:3.200962330824E-1,135[&rate=5.414678333405431E-4]:3.787143914513E-1)[&rate=5.414678333405431E-4]:1.995063948276E-1)[&rate=5.414678333405431E-4]:7.010905369516E-1,(119[&rate=5.414678333405431E-4]:1.594334329653E0,126[&rate=5.414678333405431E-4]:8.086318070089E-1)[&rate=5.414678333405431E-4]:3.29221990572E-2)[&rate=5.414678333405431E-4]:6.854012310587E-1,66[&rate=5.414678333405431E-4]:2.797810474398E-1)[&rate=5.414678333405431E-4]:4.552183695123E-1)[&rate=5.414678333405431E-4]:6.03575030093E-1);
tree STATE_61740000 [&joint=-20966.964362560684,lnP=-20966.964362560684] = [&R] ((32[&rate=5.910425491401874E-4]:1.165308656133E-2,((((67[&rate=5.910425491401874E-4]:8.065223556054E-2,(122[&rate=5.910425491401874E-4]:1.964128157518E-1,(123[&rate=5.910425491401874E-4]:1.73467050411E-1,124[&rate=5.910425491401874E-4]:1.707348099738E-1)[&rate=5.910425491401874E-4]:2.29457653408E-2)[&rate=5.910425491401874E-4]:3.855119701494E-1)[&rate=5.910425491401874E-4]:1.144883007604E-1,(126[&rate=5.910425491401874E-4]:1.014882358757E0,((119[&rate=5.910425491401874E-4]:6.854725632152E-1,120[&rate=5.910425491401874E-4]:5.895821522564E-1)[&rate=5.910425491401874E-4]:3.265125256718E-1,((138[&rate=5.910425491401874E-4]:2.779694482766E-1,136[&rate=5.910425491401874E-4]:1.464625989614E-1)[&rate=5.910425491401874E-4]:2.094136269605E-1,135[&rate=5.910425491401874E-4]:2.873830752371E-1)[&rate=5.910425491401874E-4]:3.766568081705E-1)[&rate=5.910425491401874E-4]:7.885997925137E-1)[&rate=5.910425491401874E-4]:4.27432367249E-1)[&rate=5.910425491401874E-4]:3.139928170755E-3,66[&rate=5.910425491401874E-4]:1.982804644917E-1)[&rate=5.910425491401874E-4]:3.710180408671E-1,((((((((37[&rate=5.910425491401874E-4]:2.797526283962E-1,54[&rate=5.910425491401874E-4]:2.032498961558E-1)[&rate=5.910425491401874E-4]:3.097787173586E-2,(56[&rate=5.910425491401874E-4]:1.857448935671E-1,55[&rate=5.910425491401874E-4]:1.857448935671E-1)[&rate=5.910425491401874E-4]:7.853751913312E-2)[&rate=5.910425491401874E-4]:4.378095927893E-3,58[&rate=5.910425491401874E-4]:2.959829129999E-1)[&rate=5.910425491401874E-4]:6.052444571798E-2,59[&rate=5.910425491401874E-4]:3.373816756577E-1)[&rate=5.910425491401874E-4]:5.291088913619E-2,57[&rate=5.910425491401874E-4]:3.930248052311E-1)[&rate=5.910425491401874E-4]:1.520414897259E-1,68[&rate=5.910425491401874E-4]:4.931537266509E-1)[&rate=5.910425491401874E-4]:3.021288604922E-1,((((103[&rate=5.910425491401874E-4]:4.258906037063E-1,(29[&rate=5.910425491401874E-4]:5.249441151337E-1,(5[&rate=5.910425491401874E-4]:4.098550036504E-2,12[&rate=5.910425491401874E-4]:7.93416647485E-2)[&rate=5.910425491401874E-4]:3.387531353167E-1)[&rate=5.910425491401874E-4]:1.338232009013E-1)[&rate=5.910425491401874E-4]:1.912780533628E0,52[&rate=5.910425491401874E-4]:6.743774027735E-1)[&rate=5.910425491401874E-4]:6.473888589685E-2,((53[&rate=5.910425491401874E-4]:6.55701412741E-1,(134[&rate=5.910425491401874E-4]:9.059109375591E-1,(133[&rate=5.910425491401874E-4]:2.887152365418E-1,137[&rate=5.910425491401874E-4]:3.298111269529E-1)[&rate=5.910425491401874E-4]:6.473326873185E-1)[&rate=5.910425491401874E-4]:5.017329858489E-1)[&rate=5.910425491401874E-4]:5.656659777326E-2,((((78[&rate=5.910425491401874E-4]:5.747246006543E-2,72[&rate=5.910425491401874E-4]:3.555465184612E-2)[&rate=5.910425491401874E-4]:1.812166349132E-1,((71[&rate=5.910425491401874E-4]:8.49112816778E-2,79[&rate=5.910425491401874E-4]:1.123085419518E-1)[&rate=5.910425491401874E-4]:6.896110319226E-2,82[&rate=5.910425491401874E-4]:1.894888232262E-1)[&rate=5.910425491401874E-4]:5.741944983452E-2)[&rate=5.910425491401874E-4]:4.146776432142E-2,((73[&rate=5.910425491401874E-4]:2.369385919382E-1,(80[&rate=5.910425491401874E-4]:5.215687046689E-2,81[&rate=5.910425491401874E-4]:5.215687046689E-2)[&rate=5.910425491401874E-4]:1.354666529781E-1)[&rate=5.910425491401874E-4]:4.710063183027E-2,77[&rate=5.910425491401874E-4]:2.785597717137E-1)[&rate=5.910425491401874E-4]:3.721352594241E-2)[&rate=5.910425491401874E-4]:3.183250954253E-1,(((74[&rate=5.910425491401874E-4]:4.022844847688E-1,70[&rate=5.910425491401874E-4]:3.639283203853E-1)[&rate=5.910425491401874E-4]:6.083833026721E-2,76[&rate=5.910425491401874E-4]:4.63122815036E-1)[&rate=5.910425491401874E-4]:1.251469389446E-1,75[&rate=5.910425491401874E-4]:5.882697539805E-1)[&rate=5.910425491401874E-4]:5.130809115565E-2)[&rate=5.910425491401874E-4]:8.191532239902E-1)[&rate=5.910425491401874E-4]:1.86515568447E-2)[&rate=5.910425491401874E-4]:2.442170696845E-1,125[&rate=5.910425491401874E-4]:7.647541233823E-1)[&rate=5.910425491401874E-4]:1.971951304275E-1)[&rate=5.910425491401874E-4]:1.799523059151E-1,((((128[&rate=5.910425491401874E-4]:1.37772148058E0,(((118[&rate=5.910425491401874E-4]:3.062751492991E-1,69[&rate=5.910425491401874E-4]:3.172340534088E-1)[&rate=5.910425491401874E-4]:7.516841366605E-2,((131[&rate=5.910425491401874E-4]:8.86116122524E-2,130[&rate=5.910425491401874E-4]:8.587188622504E-2)[&rate=5.910425491401874E-4]:6.620006607065E-2,(132[&rate=5.910425491401874E-4]:3.85784200231E-2,129[&rate=5.910425491401874E-4]:3.583869399574E-2)[&rate=5.910425491401874E-4]:1.162332582999E-1)[&rate=5.910425491401874E-4]:9.238530929955E-2)[&rate=5.910425491401874E-4]:1.058372534807E0,(((62[&rate=5.910425491401874E-4]:3.086286994614E-1,(60[&rate=5.910425491401874E-4]:7.198526480904E-2,64[&rate=5.910425491401874E-4]:2.226701963157E-1)[&rate=5.910425491401874E-4]:4.486261273461E-2)[&rate=5.910425491401874E-4]:5.645847347101E-2,65[&rate=5.910425491401874E-4]:1.733063510147E-1)[&rate=5.910425491401874E-4]:2.734197593266E-1,(61[&rate=5.910425491401874E-4]:5.461283693062E-2,63[&rate=5.910425491401874E-4]:1.351694651958E-2)[&rate=5.910425491401874E-4]:5.838940953284E-1)[&rate=5.910425491401874E-4]:8.013091655128E-1)[&rate=5.910425491401874E-4]:7.763141020572E-2)[&rate=5.910425491401874E-4]:3.342910380684E-1,((47[&rate=5.910425491401874E-4]:6.080011565115E-1,((((42[&rate=5.910425491401874E-4]:4.295750751538E-1,48[&rate=5.910425491401874E-4]:4.67826441274E-1)[&rate=5.910425491401874E-4]:4.227767670008E-2,41[&rate=5.910425491401874E-4]:4.663882709796E-1)[&rate=5.910425491401874E-4]:1.51240173674E-2,(43[&rate=5.910425491401874E-4]:5.278675326199E-1,46[&rate=5.910425491401874E-4]:5.278675326199E-1)[&rate=5.910425491401874E-4]:8.289564470088E-3)[&rate=5.910425491401874E-4]:7.114335477664E-2,((51[&rate=5.910425491401874E-4]:4.23991870123E-1,(49[&rate=5.910425491401874E-4]:3.789318441467E-1,50[&rate=5.910425491401874E-4]:3.789318441467E-1)[&rate=5.910425491401874E-4]:3.95955451021E-2)[&rate=5.910425491401874E-4]:6.887350003092E-2,44[&rate=5.910425491401874E-4]:5.147232936512E-1)[&rate=5.910425491401874E-4]:8.711267734116E-2)[&rate=5.910425491401874E-4]:7.00704644911E-4)[&rate=5.910425491401874E-4]:1.452910688065E-1,45[&rate=5.910425491401874E-4]:7.450955040066E-1)[&rate=5.910425491401874E-4]:1.935208023507E-1)[&rate=5.910425491401874E-4]:4.740686068636E-2,((36[&rate=5.910425491401874E-4]:8.772877761651E-2,35[&rate=5.910425491401874E-4]:4.115343515075E-2)[&rate=5.910425491401874E-4]:1.460799598892E-1,(121[&rate=5.910425491401874E-4]:1.930262329376E0,127[&rate=5.910425491401874E-4]:2.371358219787E0)[&rate=5.910425491401874E-4]:3.829984629244E-1)[&rate=5.910425491401874E-4]:4.341886100738E-2)[&rate=5.910425491401874E-4]:1.314500194994E-1,((39[&rate=5.910425491401874E-4]:6.200869880737E-1,(((101[&rate=5.910425491401874E-4]:3.552010448983E-1,(((((((28[&rate=5.910425491401874E-4]:7.172246293036E-1,21[&rate=5.910425491401874E-4]:6.925670950572E-1)[&rate=5.910425491401874E-4]:2.701076665286E-1,1[&rate=5.910425491401874E-4]:2.010309259693E-1)[&rate=5.910425491401874E-4]:1.391327303614E-1,24[&rate=5.910425491401874E-4]:1.120985574139E0)[&rate=5.910425491401874E-4]:8.439935966165E-2,102[&rate=5.910425491401874E-4]:4.374109818418E-2)[&rate=5.910425491401874E-4]:4.232996704301E-2,((11[&rate=5.910425491401874E-4]:5.487363667144E-1,140[&rate=5.910425491401874E-4]:5.295582845227E-1)[&rate=5.910425491401874E-4]:1.643049006117E-1,((25[&rate=5.910425491401874E-4]:5.51516193888E-1,20[&rate=5.910425491401874E-4]:5.323381116963E-1)[&rate=5.910425491401874E-4]:7.52137814327E-2,23[&rate=5.910425491401874E-4]:6.157710712111E-1)[&rate=5.910425491401874E-4]:1.822017029642E-1)[&rate=5.910425491401874E-4]:4.387832225586E-1)[&rate=5.910425491401874E-4]:6.944332579971E-2,((((((30[&rate=5.910425491401874E-4]:1.735867867323E-1,4[&rate=5.910425491401874E-4]:9.840470063022E-4)[&rate=5.910425491401874E-4]:4.759824891078E-1,(9[&rate=5.910425491401874E-4]:5.187342527043E-1,(112[&rate=5.910425491401874E-4]:4.564460685995E-1,113[&rate=5.910425491401874E-4]:4.564460685995E-1)[&rate=5.910425491401874E-4]:7.050736218685E-2)[&rate=5.910425491401874E-4]:7.547351902878E-3)[&rate=5.910425491401874E-4]:9.213976027096E-3,(17[&rate=5.910425491401874E-4]:3.421175514314E-1,14[&rate=5.910425491401874E-4]:3.037613870477E-1)[&rate=5.910425491401874E-4]:2.399533716686E-1)[&rate=5.910425491401874E-4]:1.300353613635E-1,(110[&rate=5.910425491401874E-4]:4.804771472141E-1,(117[&rate=5.910425491401874E-4]:4.572683345805E-1,105[&rate=5.910425491401874E-4]:4.271313482791E-1)[&rate=5.910425491401874E-4]:3.142799071588E-2)[&rate=5.910425491401874E-4]:1.87793520811E-1)[&rate=5.910425491401874E-4]:2.521522712083E-1,(((148[&rate=5.910425491401874E-4]:2.306070005891E-1,143[&rate=5.910425491401874E-4]:2.278672745617E-1)[&rate=5.910425491401874E-4]:4.917040245989E-1,(116[&rate=5.910425491401874E-4]:5.169411907841E-1,(106[&rate=5.910425491401874E-4]:7.984467392045E-2,(139[&rate=5.910425491401874E-4]:1.951569047941E-1,111[&rate=5.910425491401874E-4]:1.981443904074E-2)[&rate=5.910425491401874E-4]:7.646859104408E-2)[&rate=5.910425491401874E-4]:4.973704894664E-1)[&rate=5.910425491401874E-4]:1.670136700203E-1)[&rate=5.910425491401874E-4]:9.690486571493E-2,(115[&rate=5.910425491401874E-4]:5.703253954734E-1,((19[&rate=5.910425491401874E-4]:5.65075056768E-1,13[&rate=5.910425491401874E-4]:5.267188923843E-1)[&rate=5.910425491401874E-4]:1.230615490055E-1,((108[&rate=5.910425491401874E-4]:1.434110207763E-1,107[&rate=5.910425491401874E-4]:1.461507468037E-1)[&rate=5.910425491401874E-4]:3.585142817347E-1,(109[&rate=5.910425491401874E-4]:4.775006800299E-1,(114[&rate=5.910425491401874E-4]:2.889776078635E-2,104[&rate=5.910425491401874E-4]:8.917173338912E-2)[&rate=5.910425491401874E-4]:3.69150864449E-1)[&rate=5.910425491401874E-4]:4.634243070018E-2)[&rate=5.910425491401874E-4]:1.231976046324E-1)[&rate=5.910425491401874E-4]:2.73673490542E-3)[&rate=5.910425491401874E-4]:2.105343310459E-1)[&rate=5.910425491401874E-4]:6.285088394701E-2)[&rate=5.910425491401874E-4]:1.10329171194E-2,((144[&rate=5.910425491401874E-4]:1.510974548631E-1,(145[&rate=5.910425491401874E-4]:1.528911432539E-1,141[&rate=5.910425491401874E-4]:1.501514172263E-1)[&rate=5.910425491401874E-4]:3.68576366419E-3)[&rate=5.910425491401874E-4]:5.009974368765E-2,142[&rate=5.910425491401874E-4]:2.066766506057E-1)[&rate=5.910425491401874E-4]:9.028613975281E-1)[&rate=5.910425491401874E-4]:2.925516853589E-1)[&rate=5.910425491401874E-4]:9.153634383716E-2,((3[&rate=5.910425491401874E-4]:4.398459066353E-1,((88[&rate=5.910425491401874E-4]:2.076116472101E-1,89[&rate=5.910425491401874E-4]:2.213102773472E-1)[&rate=5.910425491401874E-4]:1.856117922177E-1,(((92[&rate=5.910425491401874E-4]:1.809611201196E-1,(91[&rate=5.910425491401874E-4]:9.23586718946E-2,90[&rate=5.910425491401874E-4]:9.23586718946E-2)[&rate=5.910425491401874E-4]:8.860244822497E-2)[&rate=5.910425491401874E-4]:2.639251056996E-2,(((83[&rate=5.910425491401874E-4]:1.049061275773E-1,84[&rate=5.910425491401874E-4]:1.049061275773E-1)[&rate=5.910425491401874E-4]:2.344467573296E-3,86[&rate=5.910425491401874E-4]:1.072505951506E-1)[&rate=5.910425491401874E-4]:6.280977316669E-2,(93[&rate=5.910425491401874E-4]:1.708336507863E-1,85[&rate=5.910425491401874E-4]:1.571350206493E-1)[&rate=5.910425491401874E-4]:1.292534766798E-2)[&rate=5.910425491401874E-4]:2.359463223522E-2)[&rate=5.910425491401874E-4]:3.601986364824E-2,87[&rate=5.910425491401874E-4]:2.296748642007E-1)[&rate=5.910425491401874E-4]:1.63548575227E-1)[&rate=5.910425491401874E-4]:5.863484946047E-1)[&rate=5.910425491401874E-4]:1.936310094141E-1,(18[&rate=5.910425491401874E-4]:6.356969819623E-1,((10[&rate=5.910425491401874E-4]:3.105391036285E-1,15[&rate=5.910425491401874E-4]:3.488952680119E-1)[&rate=5.910425491401874E-4]:2.400295316021E-1,6[&rate=5.910425491401874E-4]:5.341302790662E-1)[&rate=5.910425491401874E-4]:3.8553004266E-2)[&rate=5.910425491401874E-4]:1.128484272377E-1)[&rate=5.910425491401874E-4]:6.108340927873E-1)[&rate=5.910425491401874E-4]:1.136297620892E-1)[&rate=5.910425491401874E-4]:1.114009306103E0,(((((22[&rate=5.910425491401874E-4]:5.783767882798E-1,27[&rate=5.910425491401874E-4]:5.948151444441E-1)[&rate=5.910425491401874E-4]:1.091474422558E-1,((31[&rate=5.910425491401874E-4]:5.994627957837E-1,2[&rate=5.910425491401874E-4]:3.720655355096E-1)[&rate=5.910425491401874E-4]:9.630501275373E-2,(7[&rate=5.910425491401874E-4]:7.802253435254E-2,8[&rate=5.910425491401874E-4]:7.802253435254E-2)[&rate=5.910425491401874E-4]:4.670603426779E-1)[&rate=5.910425491401874E-4]:4.655094254626E-2)[&rate=5.910425491401874E-4]:7.221636294678E-2,26[&rate=5.910425491401874E-4]:7.70699497592E-1)[&rate=5.910425491401874E-4]:1.422464057982E0,16[&rate=5.910425491401874E-4]:2.138369035026E0)[&rate=5.910425491401874E-4]:3.983254811981E-1,(147[&rate=5.910425491401874E-4]:4.760450515376E-1,146[&rate=5.910425491401874E-4]:5.388865815922E-1)[&rate=5.910425491401874E-4]:3.253358775E-2)[&rate=5.910425491401874E-4]:4.484460190016E-2)[&rate=5.910425491401874E-4]:1.147793947792E-1,((97[&rate=5.910425491401874E-4]:4.28574287751E-1,(((100[&rate=5.910425491401874E-4]:2.648846679553E-1,94[&rate=5.910425491401874E-4]:2.648846679553E-1)[&rate=5.910425491401874E-4]:4.80642776625E-2,95[&rate=5.910425491401874E-4]:3.976483991698E-1)[&rate=5.910425491401874E-4]:2.359296775399E-1,98[&rate=5.910425491401874E-4]:6.22649114961E-1)[&rate=5.910425491401874E-4]:5.37872470245E-3)[&rate=5.910425491401874E-4]:8.311406566936E-2,(40[&rate=5.910425491401874E-4]:5.342979793696E-1,(99[&rate=5.910425491401874E-4]:5.959318231531E-1,96[&rate=5.910425491401874E-4]:5.604126974702E-1)[&rate=5.910425491401874E-4]:8.863938026004E-2)[&rate=5.910425491401874E-4]:4.842862541698E-2)[&rate=5.910425491401874E-4]:2.809898200011E-2)[&rate=5.910425491401874E-4]:9.261401287041E-3)[&rate=5.910425491401874E-4]:3.03073605743E-1,38[&rate=5.910425491401874E-4]:8.548545828876E-1)[&rate=5.910425491401874E-4]:1.096131391746E-1)[&rate=5.910425491401874E-4]:6.541197973916E-2)[&rate=5.910425491401874E-4]:1.417842500729E-1)[&rate=5.910425491401874E-4]:3.272860880517E-1)[&rate=5.910425491401874E-4]:1.013585318151E-1,(33[&rate=5.910425491401874E-4]:3.161347746433E-2,34[&rate=5.910425491401874E-4]:4.80518336287E-2)[&rate=5.910425491401874E-4]:8.687759296677E-2);
tree STATE_61830000 [&joint=-20978.350885424567,lnP=-20978.350885424567] = [&R] ((((34[&rate=5.324741432522622E-4]:3.167604941768E-2,32[&rate=5.324741432522622E-4]:9.758241198597E-3)[&rate=5.324741432522622E-4]:9.543582054778E-4,((67[&rate=5.324741432522622E-4]:4.590908304127E-1,(122[&rate=5.324741432522622E-4]:3.03354924246E-1,(123[&rate=5.324741432522622E-4]:2.764391380036E-1,124[&rate=5.324741432522622E-4]:2.737068975665E-1)[&rate=5.324741432522622E-4]:2.691578624231E-2)[&rate=5.324741432522622E-4]:6.570084565074E-1)[&rate=5.324741432522622E-4]:9.993711046197E-2,((((120[&rate=5.324741432522622E-4]:9.190624491814E-1,119[&rate=5.324741432522622E-4]:1.01495286014E0)[&rate=5.324741432522622E-4]:8.004633900083E-1,(135[&rate=5.324741432522622E-4]:5.008453388763E-1,(138[&rate=5.324741432522622E-4]:2.291618550676E-1,136[&rate=5.324741432522622E-4]:9.765500575241E-2)[&rate=5.324741432522622E-4]:4.716834838087E-1)[&rate=5.324741432522622E-4]:9.666257057929E-1)[&rate=5.324741432522622E-4]:1.823983765437E-1,126[&rate=5.324741432522622E-4]:1.212112104049E0)[&rate=5.324741432522622E-4]:3.867754460128E-1,66[&rate=5.324741432522622E-4]:3.517133603764E-1)[&rate=5.324741432522622E-4]:2.073145804983E-1)[&rate=5.324741432522622E-4]:3.366161653786E-1)[&rate=5.324741432522622E-4]:7.248120299849E-3,((((59[&rate=5.324741432522622E-4]:4.387258991874E-1,((56[&rate=5.324741432522622E-4]:2.482132903689E-1,55[&rate=5.324741432522622E-4]:2.482132903689E-1)[&rate=5.324741432522622E-4]:1.105327189567E-1,(((58[&rate=5.324741432522622E-4]:2.390176335357E-1,54[&rate=5.324741432522622E-4]:1.816405843554E-1)[&rate=5.324741432522622E-4]:8.23297507279E-3,57[&rate=5.324741432522622E-4]:2.308571659855E-1)[&rate=5.324741432522622E-4]:4.044285159906E-2,37[&rate=5.324741432522622E-4]:3.068191432677E-1)[&rate=5.324741432522622E-4]:9.837495348977E-2)[&rate=5.324741432522622E-4]:7.178316855019E-2)[&rate=5.324741432522622E-4]:2.21175045578E-1,68[&rate=5.324741432522622E-4]:6.107206168964E-1)[&rate=5.324741432522622E-4]:6.007801436039E-1,(((52[&rate=5.324741432522622E-4]:6.443187957014E-1,(103[&rate=5.324741432522622E-4]:6.29570161293E-1,(29[&rate=5.324741432522622E-4]:5.293132637661E-1,(5[&rate=5.324741432522622E-4]:2.53814082207E-1,12[&rate=5.324741432522622E-4]:2.921702465904E-1)[&rate=5.324741432522622E-4]:1.302937021072E-1)[&rate=5.324741432522622E-4]:3.331336098556E-1)[&rate=5.324741432522622E-4]:1.679042368969E0)[&rate=5.324741432522622E-4]:2.194471778104E-1,((53[&rate=5.324741432522622E-4]:7.242843390514E-1,((134[&rate=5.324741432522622E-4]:2.912467636465E-1,137[&rate=5.324741432522622E-4]:3.624796403587E-1)[&rate=5.324741432522622E-4]:3.374626575103E-1,133[&rate=5.324741432522622E-4]:6.58846407458E-1)[&rate=5.324741432522622E-4]:8.475174285616E-1)[&rate=5.324741432522622E-4]:7.697915107799E-2,(((77[&rate=5.324741432522622E-4]:6.104281381329E-1,(73[&rate=5.324741432522622E-4]:3.349539170341E-1,((82[&rate=5.324741432522622E-4]:2.616178428219E-1,(79[&rate=5.324741432522622E-4]:1.013863799872E-1,(78[&rate=5.324741432522622E-4]:3.155531609061E-2,72[&rate=5.324741432522622E-4]:9.637507871293E-3)[&rate=5.324741432522622E-4]:6.983106389664E-2)[&rate=5.324741432522622E-4]:1.520122847526E-1)[&rate=5.324741432522622E-4]:2.566826843573E-3,71[&rate=5.324741432522622E-4]:2.285682313094E-1)[&rate=5.324741432522622E-4]:3.78925350399E-2)[&rate=5.324741432522622E-4]:2.809536731535E-1)[&rate=5.324741432522622E-4]:3.975061532995E-2,(80[&rate=5.324741432522622E-4]:8.790059370471E-2,81[&rate=5.324741432522622E-4]:8.790059370471E-2)[&rate=5.324741432522622E-4]:5.184425433198E-1)[&rate=5.324741432522622E-4]:5.514639951112E-2,((74[&rate=5.324741432522622E-4]:4.379954426227E-1,(76[&rate=5.324741432522622E-4]:2.756135069707E-1,70[&rate=5.324741432522622E-4]:2.372573425873E-1)[&rate=5.324741432522622E-4]:1.62381935652E-1)[&rate=5.324741432522622E-4]:8.947321230317E-2,75[&rate=5.324741432522622E-4]:5.274686549259E-1)[&rate=5.324741432522622E-4]:1.833359501028E-1)[&rate=5.324741432522622E-4]:8.369219437128E-1)[&rate=5.324741432522622E-4]:5.430576207098E-2)[&rate=5.324741432522622E-4]:4.39585584851E-1,125[&rate=5.324741432522622E-4]:1.08477232339E0)[&rate=5.324741432522622E-4]:2.933951037769E-1)[&rate=5.324741432522622E-4]:2.030451585925E-1,(((127[&rate=5.324741432522622E-4]:2.902519910556E0,(((35[&rate=5.324741432522622E-4]:1.097463342691E-2,36[&rate=5.324741432522622E-4]:5.754997589267E-2)[&rate=5.324741432522622E-4]:4.326308530794E-2,(128[&rate=5.324741432522622E-4]:1.297628006926E0,((((132[&rate=5.324741432522622E-4]:1.505602617489E-1,129[&rate=5.324741432522622E-4]:1.478205357215E-1)[&rate=5.324741432522622E-4]:4.086244150901E-2,(130[&rate=5.324741432522622E-4]:1.282437654312E-1,131[&rate=5.324741432522622E-4]:1.309834914585E-1)[&rate=5.324741432522622E-4]:6.043921179934E-2)[&rate=5.324741432522622E-4]:4.248480689927E-1,(118[&rate=5.324741432522622E-4]:6.172045629331E-1,69[&rate=5.324741432522622E-4]:6.281634670427E-1)[&rate=5.324741432522622E-4]:1.333127846601E-1)[&rate=5.324741432522622E-4]:5.964426562074E-1,(((60[&rate=5.324741432522622E-4]:6.428129700495E-2,(65[&rate=5.324741432522622E-4]:5.244963375295E-2,64[&rate=5.324741432522622E-4]:2.031345652597E-1)[&rate=5.324741432522622E-4]:1.1831663252E-2)[&rate=5.324741432522622E-4]:1.568041732914E-1,62[&rate=5.324741432522622E-4]:4.128662922141E-1)[&rate=5.324741432522622E-4]:2.482707523564E-1,(61[&rate=5.324741432522622E-4]:7.72791445201E-2,63[&rate=5.324741432522622E-4]:3.618325410905E-2)[&rate=5.324741432522622E-4]:5.838579000504E-1)[&rate=5.324741432522622E-4]:6.858229592301E-1)[&rate=5.324741432522622E-4]:9.039403052273E-2)[&rate=5.324741432522622E-4]:2.853768350965E-1)[&rate=5.324741432522622E-4]:2.309352657741E-2,121[&rate=5.324741432522622E-4]:2.203358642573E0)[&rate=5.324741432522622E-4]:2.580653775721E-1)[&rate=5.324741432522622E-4]:8.606914548445E-2,(((44[&rate=5.324741432522622E-4]:6.971720212358E-1,(51[&rate=5.324741432522622E-4]:5.009499397046E-1,47[&rate=5.324741432522622E-4]:5.282723440761E-1)[&rate=5.324741432522622E-4]:1.743641580339E-1)[&rate=5.324741432522622E-4]:2.58524472604E-2,((((48[&rate=5.324741432522622E-4]:3.909583960933E-1,41[&rate=5.324741432522622E-4]:3.472425490988E-1)[&rate=5.324741432522622E-4]:5.093381271665E-2,42[&rate=5.324741432522622E-4]:4.036408426897E-1)[&rate=5.324741432522622E-4]:1.524090775747E-1,(46[&rate=5.324741432522622E-4]:4.594031187118E-1,43[&rate=5.324741432522622E-4]:4.594031187118E-1)[&rate=5.324741432522622E-4]:1.458271294212E-1)[&rate=5.324741432522622E-4]:9.488215220655E-2,(49[&rate=5.324741432522622E-4]:4.201773153132E-1,50[&rate=5.324741432522622E-4]:4.201773153132E-1)[&rate=5.324741432522622E-4]:2.471481997807E-1)[&rate=5.324741432522622E-4]:2.837654903081E-2)[&rate=5.324741432522622E-4]:2.049861839248E-1,45[&rate=5.324741432522622E-4]:9.252784119839E-1)[&rate=5.324741432522622E-4]:2.515582673813E-1)[&rate=5.324741432522622E-4]:1.901390340567E-1,(((((2[&rate=5.324741432522622E-4]:1.198887974092E0,(((22[&rate=5.324741432522622E-4]:3.741083387924E-1,27[&rate=5.324741432522622E-4]:3.905466949567E-1)[&rate=5.324741432522622E-4]:4.379552966144E-1,31[&rate=5.324741432522622E-4]:8.668581559548E-1)[&rate=5.324741432522622E-4]:6.630534997469E-3,((7[&rate=5.324741432522622E-4]:4.873473274506E-2,8[&rate=5.324741432522622E-4]:4.873473274506E-2)[&rate=5.324741432522622E-4]:3.695299764187E-1,26[&rate=5.324741432522622E-4]:5.251140242323E-1)[&rate=5.324741432522622E-4]:3.045390502816E-1)[&rate=5.324741432522622E-4]:5.527965434138E-1)[&rate=5.324741432522622E-4]:1.401234512029E0,147[&rate=5.324741432522622E-4]:7.007737324723E-1)[&rate=5.324741432522622E-4]:1.459309524339E-2,(((98[&rate=5.324741432522622E-4]:5.631963434657E-1,(96[&rate=5.324741432522622E-4]:5.087244648334E-1,99[&rate=5.324741432522622E-4]:5.442435905162E-1)[&rate=5.324741432522622E-4]:4.081067644673E-2)[&rate=5.324741432522622E-4]:1.594586032299E-2,(101[&rate=5.324741432522622E-4]:7.506638030979E-1,(((102[&rate=5.324741432522622E-4]:2.607321781066E-1,((((28[&rate=5.324741432522622E-4]:6.941045163196E-1,21[&rate=5.324741432522622E-4]:6.694469820731E-1)[&rate=5.324741432522622E-4]:1.689708618773E-1,1[&rate=5.324741432522622E-4]:7.677400833391E-2)[&rate=5.324741432522622E-4]:1.783709629606E-1,24[&rate=5.324741432522622E-4]:1.035966889103E0)[&rate=5.324741432522622E-4]:3.728783921743E-1,((23[&rate=5.324741432522622E-4]:8.494718813243E-1,(25[&rate=5.324741432522622E-4]:1.642507632002E-1,20[&rate=5.324741432522622E-4]:1.450726810085E-1)[&rate=5.324741432522622E-4]:6.961800222337E-1)[&rate=5.324741432522622E-4]:1.505042372492E-1,(140[&rate=5.324741432522622E-4]:7.835405693285E-1,11[&rate=5.324741432522622E-4]:8.027186515202E-1)[&rate=5.324741432522622E-4]:1.123259602041E-1)[&rate=5.324741432522622E-4]:3.979102585938E-1)[&rate=5.324741432522622E-4]:1.353073244595E-2)[&rate=5.324741432522622E-4]:1.193653345706E-1,((((145[&rate=5.324741432522622E-4]:1.459386504537E-1,141[&rate=5.324741432522622E-4]:1.431989244261E-1)[&rate=5.324741432522622E-4]:1.423995516812E-2,144[&rate=5.324741432522622E-4]:1.546991535669E-1)[&rate=5.324741432522622E-4]:3.033645299635E-1,142[&rate=5.324741432522622E-4]:4.635431355853E-1)[&rate=5.324741432522622E-4]:1.105846296195E0,((((148[&rate=5.324741432522622E-4]:4.008341297147E-1,143[&rate=5.324741432522622E-4]:3.980944036874E-1)[&rate=5.324741432522622E-4]:6.215643590396E-1,(116[&rate=5.324741432522622E-4]:7.754622929169E-1,((139[&rate=5.324741432522622E-4]:4.213014606405E-1,106[&rate=5.324741432522622E-4]:2.295206387228E-1)[&rate=5.324741432522622E-4]:1.2541320355E-1,111[&rate=5.324741432522622E-4]:3.713721984372E-1)[&rate=5.324741432522622E-4]:4.808024232469E-1)[&rate=5.324741432522622E-4]:2.085800314537E-1)[&rate=5.324741432522622E-4]:1.880156696473E-1,((115[&rate=5.324741432522622E-4]:7.556291167391E-1,(19[&rate=5.324741432522622E-4]:7.572391035364E-1,13[&rate=5.324741432522622E-4]:7.188829391527E-1)[&rate=5.324741432522622E-4]:1.189379584082E-1)[&rate=5.324741432522622E-4]:8.96216657076E-2,(109[&rate=5.324741432522622E-4]:7.967111167494E-1,(((114[&rate=5.324741432522622E-4]:2.055982072171E-1,104[&rate=5.324741432522622E-4]:2.658721798198E-1)[&rate=5.324741432522622E-4]:4.2368333198E-1,107[&rate=5.324741432522622E-4]:6.895555117999E-1)[&rate=5.324741432522622E-4]:1.899743666773E-2,108[&rate=5.324741432522622E-4]:7.058132224403E-1)[&rate=5.324741432522622E-4]:6.898008609005E-2)[&rate=5.324741432522622E-4]:1.279917204918E-1)[&rate=5.324741432522622E-4]:3.268072115713E-1)[&rate=5.324741432522622E-4]:1.003517438229E-1,(((105[&rate=5.324741432522622E-4]:7.72035392196E-1,110[&rate=5.324741432522622E-4]:7.939532004151E-1)[&rate=5.324741432522622E-4]:1.80936083494E-1,((113[&rate=5.324741432522622E-4]:8.276761590402E-1,((17[&rate=5.324741432522622E-4]:4.711079306216E-1,14[&rate=5.324741432522622E-4]:4.327517662379E-1)[&rate=5.324741432522622E-4]:3.131216924935E-1,(30[&rate=5.324741432522622E-4]:1.746132555516E-1,4[&rate=5.324741432522622E-4]:2.010515825621E-3)[&rate=5.324741432522622E-4]:6.863286963306E-1)[&rate=5.324741432522622E-4]:8.180270030884E-2)[&rate=5.324741432522622E-4]:3.049040386568E-3,(9[&rate=5.324741432522622E-4]:7.14012822319E-1,112[&rate=5.324741432522622E-4]:7.22232000401E-1)[&rate=5.324741432522622E-4]:1.084931990258E-1)[&rate=5.324741432522622E-4]:1.496435365369E-1)[&rate=5.324741432522622E-4]:2.130429921109E-1,117[&rate=5.324741432522622E-4]:1.196151454102E0)[&rate=5.324741432522622E-4]:1.611897905882E-1)[&rate=5.324741432522622E-4]:4.218517339095E-2)[&rate=5.324741432522622E-4]:5.728342336309E-2)[&rate=5.324741432522622E-4]:1.592478679035E-1,((18[&rate=5.324741432522622E-4]:8.014052279008E-1,3[&rate=5.324741432522622E-4]:6.863367347502E-1)[&rate=5.324741432522622E-4]:1.965778348278E-1,(((10[&rate=5.324741432522622E-4]:7.98521741391E-2,15[&rate=5.324741432522622E-4]:1.182083385226E-1)[&rate=5.324741432522622E-4]:2.194413958336E-1,6[&rate=5.324741432522622E-4]:2.828552138084E-1)[&rate=5.324741432522622E-4]:5.207566864826E-1,(((88[&rate=5.324741432522622E-4]:3.094146088387E-2,89[&rate=5.324741432522622E-4]:4.464009102088E-2)[&rate=5.324741432522622E-4]:1.296955827323E-1,87[&rate=5.324741432522622E-4]:1.606370436161E-1)[&rate=5.324741432522622E-4]:3.791986431246E-2,((((85[&rate=5.324741432522622E-4]:3.889971619425E-2,83[&rate=5.324741432522622E-4]:3.889971619425E-2)[&rate=5.324741432522622E-4]:1.48440490591E-2,(84[&rate=5.324741432522622E-4]:3.340106675557E-2,93[&rate=5.324741432522622E-4]:4.709969689259E-2)[&rate=5.324741432522622E-4]:2.034269849778E-2)[&rate=5.324741432522622E-4]:3.170254604561E-2,86[&rate=5.324741432522622E-4]:8.544631129897E-2)[&rate=5.324741432522622E-4]:5.255151291599E-2,(92[&rate=5.324741432522622E-4]:1.057476574567E-1,(91[&rate=5.324741432522622E-4]:2.875945227441E-2,90[&rate=5.324741432522622E-4]:2.875945227441E-2)[&rate=5.324741432522622E-4]:7.698820518234E-2)[&rate=5.324741432522622E-4]:4.594879689522E-2)[&rate=5.324741432522622E-4]:6.055908371362E-2)[&rate=5.324741432522622E-4]:1.092726225239E0)[&rate=5.324741432522622E-4]:1.313574638074E-1)[&rate=5.324741432522622E-4]:6.536910849755E-1)[&rate=5.324741432522622E-4]:2.167978745721E-1)[&rate=5.324741432522622E-4]:6.732272591383E-1)[&rate=5.324741432522622E-4]:1.535571360029E-1,(95[&rate=5.324741432522622E-4]:6.354806906962E-1,(94[&rate=5.324741432522622E-4]:4.226573519898E-1,100[&rate=5.324741432522622E-4]:4.226573519898E-1)[&rate=5.324741432522622E-4]:1.281238851544E-1)[&rate=5.324741432522622E-4]:1.081476108442E-1)[&rate=5.324741432522622E-4]:5.370573928997E-2)[&rate=5.324741432522622E-4]:1.154251227235E-1,(97[&rate=5.324741432522622E-4]:6.83802773676E-1,((40[&rate=5.324741432522622E-4]:6.447258314803E-1,16[&rate=5.324741432522622E-4]:2.730218757598E0)[&rate=5.324741432522622E-4]:2.872566299436E-2,(39[&rate=5.324741432522622E-4]:6.296066188416E-1,146[&rate=5.324741432522622E-4]:7.498251980765E-1)[&rate=5.324741432522622E-4]:4.384487563306E-2)[&rate=5.324741432522622E-4]:8.138953056757E-2)[&rate=5.324741432522622E-4]:1.857387621664E-2)[&rate=5.324741432522622E-4]:2.16122201456E-1,38[&rate=5.324741432522622E-4]:9.212310917857E-1)[&rate=5.324741432522622E-4]:2.927391571553E-1)[&rate=5.324741432522622E-4]:2.55220478895E-1)[&rate=5.324741432522622E-4]:3.606694523254E-2)[&rate=5.324741432522622E-4]:3.940559140367E-2,33[&rate=5.324741432522622E-4]:6.284576316231E-2);
tree STATE_61920000 [&joint=-20956.78932068419,lnP=-20956.78932068419] = [&R] ((34[&rate=5.481055435233169E-4]:6.023104697846E-2,(32[&rate=5.481055435233169E-4]:3.030462835932E-2,(((66[&rate=5.481055435233169E-4]:3.148247977079E-1,(((126[&rate=5.481055435233169E-4]:1.122638756022E0,(120[&rate=5.481055435233169E-4]:1.806292145489E0,119[&rate=5.481055435233169E-4]:1.902182556448E0)[&rate=5.481055435233169E-4]:6.15872221714E-3)[&rate=5.481055435233169E-4]:2.137301117847E-3,(135[&rate=5.481055435233169E-4]:8.248368993035E-1,(138[&rate=5.481055435233169E-4]:2.259617746522E-1,136[&rate=5.481055435233169E-4]:9.445492533702E-2)[&rate=5.481055435233169E-4]:7.988751246514E-1)[&rate=5.481055435233169E-4]:7.376964750004E-1)[&rate=5.481055435233169E-4]:4.328739566045E-1,(67[&rate=5.481055435233169E-4]:1.9303342409E-1,((122[&rate=5.481055435233169E-4]:3.634294436456E-1,123[&rate=5.481055435233169E-4]:3.634294436456E-1)[&rate=5.481055435233169E-4]:2.45015032891E-2,124[&rate=5.481055435233169E-4]:3.851987064975E-1)[&rate=5.481055435233169E-4]:3.06375027496E-1)[&rate=5.481055435233169E-4]:1.174423999691E-1)[&rate=5.481055435233169E-4]:4.348973648866E-3)[&rate=5.481055435233169E-4]:3.733398231294E-1,(((57[&rate=5.481055435233169E-4]:6.319503035658E-1,(((59[&rate=5.481055435233169E-4]:2.371147965689E-1,54[&rate=5.481055435233169E-4]:1.988634304487E-1)[&rate=5.481055435233169E-4]:2.288719626211E-1,((56[&rate=5.481055435233169E-4]:3.74100113253E-1,55[&rate=5.481055435233169E-4]:3.74100113253E-1)[&rate=5.481055435233169E-4]:6.682472481932E-2,37[&rate=5.481055435233169E-4]:4.873729255041E-1)[&rate=5.481055435233169E-4]:1.686519980613E-2)[&rate=5.481055435233169E-4]:1.903897078502E-3,58[&rate=5.481055435233169E-4]:4.870163393286E-1)[&rate=5.481055435233169E-4]:1.613274068601E-1)[&rate=5.481055435233169E-4]:2.006478303276E-1,68[&rate=5.481055435233169E-4]:7.806855655873E-1)[&rate=5.481055435233169E-4]:2.046058436003E-1,((((52[&rate=5.481055435233169E-4]:7.224497432909E-1,(103[&rate=5.481055435233169E-4]:5.649537051233E-1,(29[&rate=5.481055435233169E-4]:4.392087937434E-1,(5[&rate=5.481055435233169E-4]:1.553676662005E-1,12[&rate=5.481055435233169E-4]:1.93723830584E-1)[&rate=5.481055435233169E-4]:1.386356480909E-1)[&rate=5.481055435233169E-4]:3.586216237087E-1)[&rate=5.481055435233169E-4]:1.821789772729E0)[&rate=5.481055435233169E-4]:7.935131672713E-2,(((134[&rate=5.481055435233169E-4]:7.00605604645E-1,133[&rate=5.481055435233169E-4]:7.307425909462E-1)[&rate=5.481055435233169E-4]:1.253661959748E-1,137[&rate=5.481055435233169E-4]:8.972046773321E-1)[&rate=5.481055435233169E-4]:6.185710195511E-1,53[&rate=5.481055435233169E-4]:6.926003095039E-1)[&rate=5.481055435233169E-4]:1.010040292028E-1)[&rate=5.481055435233169E-4]:8.16745602957E-2,((((80[&rate=5.481055435233169E-4]:7.373409850082E-3,81[&rate=5.481055435233169E-4]:7.373409850082E-3)[&rate=5.481055435233169E-4]:4.399537341426E-1,(((79[&rate=5.481055435233169E-4]:1.692467483196E-1,((78[&rate=5.481055435233169E-4]:7.25324473975E-2,72[&rate=5.481055435233169E-4]:5.061463917819E-2)[&rate=5.481055435233169E-4]:8.068244193966E-2,82[&rate=5.481055435233169E-4]:1.614340674192E-1)[&rate=5.481055435233169E-4]:1.603185898248E-2)[&rate=5.481055435233169E-4]:2.455096994337E-2,71[&rate=5.481055435233169E-4]:1.66400457989E-1)[&rate=5.481055435233169E-4]:8.324262943037E-2,73[&rate=5.481055435233169E-4]:3.181362381042E-1)[&rate=5.481055435233169E-4]:1.785059743816E-1)[&rate=5.481055435233169E-4]:4.337711498405E-2,77[&rate=5.481055435233169E-4]:5.345398754151E-1)[&rate=5.481055435233169E-4]:3.461861054578E-1,((76[&rate=5.481055435233169E-4]:5.992600655849E-1,(74[&rate=5.481055435233169E-4]:4.807066222139E-1,70[&rate=5.481055435233169E-4]:4.423504578304E-1)[&rate=5.481055435233169E-4]:1.185534433711E-1)[&rate=5.481055435233169E-4]:1.051669587986E-1,75[&rate=5.481055435233169E-4]:7.044270243835E-1)[&rate=5.481055435233169E-4]:1.817784085442E-1)[&rate=5.481055435233169E-4]:7.355365246868E-1)[&rate=5.481055435233169E-4]:2.971534948231E-1,125[&rate=5.481055435233169E-4]:9.620498801643E-1)[&rate=5.481055435233169E-4]:1.8990819569E-1)[&rate=5.481055435233169E-4]:2.50593849422E-1)[&rate=5.481055435233169E-4]:1.281226786734E-1,((((((62[&rate=5.481055435233169E-4]:8.043771705014E-1,((64[&rate=5.481055435233169E-4]:2.313877579377E-1,60[&rate=5.481055435233169E-4]:8.070282643099E-2)[&rate=5.481055435233169E-4]:2.115180524734E-1,65[&rate=5.481055435233169E-4]:2.922208789044E-1)[&rate=5.481055435233169E-4]:3.203754696792E-1)[&rate=5.481055435233169E-4]:2.918955983129E-1,(61[&rate=5.481055435233169E-4]:8.018900148272E-2,63[&rate=5.481055435233169E-4]:3.909311107168E-2)[&rate=5.481055435233169E-4]:1.016083767332E0)[&rate=5.481055435233169E-4]:6.764047354781E-1,(128[&rate=5.481055435233169E-4]:1.425845226412E0,(69[&rate=5.481055435233169E-4]:1.052631466404E0,(118[&rate=5.481055435233169E-4]:9.830515677963E-1,((130[&rate=5.481055435233169E-4]:6.170358054726E-2,131[&rate=5.481055435233169E-4]:6.444330657462E-2)[&rate=5.481055435233169E-4]:1.188828386898E-1,(129[&rate=5.481055435233169E-4]:1.037103859046E-1,132[&rate=5.481055435233169E-4]:1.06450111932E-1)[&rate=5.481055435233169E-4]:7.687603333249E-2)[&rate=5.481055435233169E-4]:6.654788471893E-1)[&rate=5.481055435233169E-4]:5.862099449846E-2)[&rate=5.481055435233169E-4]:5.238986915143E-1)[&rate=5.481055435233169E-4]:2.071062504832E-1)[&rate=5.481055435233169E-4]:2.605723892452E-2,(((47[&rate=5.481055435233169E-4]:2.03969505036E-2,44[&rate=5.481055435233169E-4]:1.493246962934E-2)[&rate=5.481055435233169E-4]:6.601522369821E-1,45[&rate=5.481055435233169E-4]:6.723524661743E-1)[&rate=5.481055435233169E-4]:6.041603774369E-2,((43[&rate=5.481055435233169E-4]:6.23602808282E-1,(46[&rate=5.481055435233169E-4]:5.996530982557E-1,(41[&rate=5.481055435233169E-4]:4.280641429974E-1,(48[&rate=5.481055435233169E-4]:3.436356275252E-1,42[&rate=5.481055435233169E-4]:3.053842614049E-1)[&rate=5.481055435233169E-4]:1.281443624667E-1)[&rate=5.481055435233169E-4]:1.169441465154E-1)[&rate=5.481055435233169E-4]:2.394971002626E-2)[&rate=5.481055435233169E-4]:8.346523047643E-2,((49[&rate=5.481055435233169E-4]:4.963120864162E-1,50[&rate=5.481055435233169E-4]:4.963120864162E-1)[&rate=5.481055435233169E-4]:9.542192051162E-2,51[&rate=5.481055435233169E-4]:5.971984878021E-1)[&rate=5.481055435233169E-4]:8.254714658485E-2)[&rate=5.481055435233169E-4]:3.389718647091E-2)[&rate=5.481055435233169E-4]:1.528439996103E-1)[&rate=5.481055435233169E-4]:5.274733177493E-2,(((121[&rate=5.481055435233169E-4]:1.92016311905E0,127[&rate=5.481055435233169E-4]:2.361259009461E0)[&rate=5.481055435233169E-4]:2.803794317459E-1,36[&rate=5.481055435233169E-4]:1.210904960019E-1)[&rate=5.481055435233169E-4]:4.274399789658E-2,35[&rate=5.481055435233169E-4]:1.172591514327E-1)[&rate=5.481055435233169E-4]:6.572977287407E-2)[&rate=5.481055435233169E-4]:4.944440958149E-1,((40[&rate=5.481055435233169E-4]:8.453646011649E-1,(((39[&rate=5.481055435233169E-4]:4.642567388535E-1,(147[&rate=5.481055435233169E-4]:4.979338870004E-1,(101[&rate=5.481055435233169E-4]:8.615927008248E-1,((((((115[&rate=5.481055435233169E-4]:5.603045092555E-1,(19[&rate=5.481055435233169E-4]:4.993218631021E-1,13[&rate=5.481055435233169E-4]:4.609656987185E-1)[&rate=5.481055435233169E-4]:1.815305913589E-1)[&rate=5.481055435233169E-4]:1.895350785611E-1,(((116[&rate=5.481055435233169E-4]:3.953850856519E-1,(114[&rate=5.481055435233169E-4]:1.812019828045E-1,104[&rate=5.481055435233169E-4]:2.414759554072E-1)[&rate=5.481055435233169E-4]:2.141831028475E-1)[&rate=5.481055435233169E-4]:9.738791456973E-2,(107[&rate=5.481055435233169E-4]:5.407251523726E-2,108[&rate=5.481055435233169E-4]:5.133278920991E-2)[&rate=5.481055435233169E-4]:4.989744575872E-1)[&rate=5.481055435233169E-4]:3.099201240557E-2,109[&rate=5.481055435233169E-4]:6.032170674217E-1)[&rate=5.481055435233169E-4]:2.260745751894E-1)[&rate=5.481055435233169E-4]:3.299527351605E-1,((148[&rate=5.481055435233169E-4]:2.343094459488E-1,143[&rate=5.481055435233169E-4]:2.315697199215E-1)[&rate=5.481055435233169E-4]:3.895115987309E-1,((106[&rate=5.481055435233169E-4]:1.622550589371E-2,111[&rate=5.481055435233169E-4]:3.266386205808E-2)[&rate=5.481055435233169E-4]:6.090624535554E-2,139[&rate=5.481055435233169E-4]:2.68912573167E-1)[&rate=5.481055435233169E-4]:5.686071016496E-1)[&rate=5.481055435233169E-4]:4.94327442681E-1)[&rate=5.481055435233169E-4]:8.38371054363E-2,((17[&rate=5.481055435233169E-4]:3.085127618631E-1,14[&rate=5.481055435233169E-4]:2.701565974794E-1)[&rate=5.481055435233169E-4]:7.64036229466E-1,(((110[&rate=5.481055435233169E-4]:8.36655696273E-1,(117[&rate=5.481055435233169E-4]:6.433188744614E-1,105[&rate=5.481055435233169E-4]:6.1318188816E-1)[&rate=5.481055435233169E-4]:2.015559998939E-1)[&rate=5.481055435233169E-4]:1.070934706777E-1,113[&rate=5.481055435233169E-4]:9.492286190054E-1)[&rate=5.481055435233169E-4]:6.999950765319E-2,(9[&rate=5.481055435233169E-4]:7.848268989136E-1,(112[&rate=5.481055435233169E-4]:7.299781154618E-1,(30[&rate=5.481055435233169E-4]:4.417327995094E-1,4[&rate=5.481055435233169E-4]:2.691300597834E-1)[&rate=5.481055435233169E-4]:4.033138091033E-1)[&rate=5.481055435233169E-4]:6.30679615338E-2)[&rate=5.481055435233169E-4]:2.261820496629E-1)[&rate=5.481055435233169E-4]:1.496470028681E-2)[&rate=5.481055435233169E-4]:2.116283822899E-1)[&rate=5.481055435233169E-4]:1.395527721065E-1,((((145[&rate=5.481055435233169E-4]:1.326013260793E-1,141[&rate=5.481055435233169E-4]:1.298616000517E-1)[&rate=5.481055435233169E-4]:5.156534546391E-2,144[&rate=5.481055435233169E-4]:1.786872194883E-1)[&rate=5.481055435233169E-4]:2.958443945348E-1,142[&rate=5.481055435233169E-4]:4.800110660781E-1)[&rate=5.481055435233169E-4]:1.015437032544E0,(((((25[&rate=5.481055435233169E-4]:5.098918324785E-1,20[&rate=5.481055435233169E-4]:4.907137502867E-1)[&rate=5.481055435233169E-4]:1.630866857779E-1,23[&rate=5.481055435233169E-4]:6.620196141467E-1)[&rate=5.481055435233169E-4]:1.471747010385E-1,(140[&rate=5.481055435233169E-4]:6.262629786699E-1,11[&rate=5.481055435233169E-4]:6.454410608616E-1)[&rate=5.481055435233169E-4]:7.882174747435E-2)[&rate=5.481055435233169E-4]:3.950784786842E-1,102[&rate=5.481055435233169E-4]:5.358786236267E-2)[&rate=5.481055435233169E-4]:6.577474806915E-2,(24[&rate=5.481055435233169E-4]:1.012372175009E0,(1[&rate=5.481055435233169E-4]:1.098366953094E-1,(28[&rate=5.481055435233169E-4]:7.419298564363E-1,21[&rate=5.481055435233169E-4]:7.172723221898E-1)[&rate=5.481055435233169E-4]:1.54208208736E-1)[&rate=5.481055435233169E-4]:1.217135618914E-1)[&rate=5.481055435233169E-4]:2.686342710392E-1)[&rate=5.481055435233169E-4]:1.295101457249E-1)[&rate=5.481055435233169E-4]:6.252862244546E-2)[&rate=5.481055435233169E-4]:1.359209809094E-1,(3[&rate=5.481055435233169E-4]:6.839782522661E-1,(((18[&rate=5.481055435233169E-4]:5.342740483568E-1,6[&rate=5.481055435233169E-4]:4.712603497267E-1)[&rate=5.481055435233169E-4]:5.171196490619E-2,(10[&rate=5.481055435233169E-4]:3.496686524962E-1,15[&rate=5.481055435233169E-4]:3.880248168797E-1)[&rate=5.481055435233169E-4]:1.89742018301E-1)[&rate=5.481055435233169E-4]:1.558877614581E-1,((83[&rate=5.481055435233169E-4]:2.070632178274E-1,(88[&rate=5.481055435233169E-4]:1.819043173808E-2,89[&rate=5.481055435233169E-4]:3.188906187509E-2)[&rate=5.481055435233169E-4]:1.888727860893E-1)[&rate=5.481055435233169E-4]:2.345308693186E-1,(((92[&rate=5.481055435233169E-4]:1.578930501518E-1,(91[&rate=5.481055435233169E-4]:4.575445421656E-2,90[&rate=5.481055435233169E-4]:4.575445421656E-2)[&rate=5.481055435233169E-4]:1.121385959353E-1)[&rate=5.481055435233169E-4]:6.738959676997E-2,87[&rate=5.481055435233169E-4]:2.115840167848E-1)[&rate=5.481055435233169E-4]:1.279356718137E-2,((85[&rate=5.481055435233169E-4]:1.595697477334E-1,86[&rate=5.481055435233169E-4]:1.595697477334E-1)[&rate=5.481055435233169E-4]:1.604666627793E-2,(93[&rate=5.481055435233169E-4]:2.892098699573E-2,84[&rate=5.481055435233169E-4]:1.522235685871E-2)[&rate=5.481055435233169E-4]:1.603940571526E-1)[&rate=5.481055435233169E-4]:4.876116995483E-2)[&rate=5.481055435233169E-4]:2.172165031798E-1)[&rate=5.481055435233169E-4]:7.249372218216E-1)[&rate=5.481055435233169E-4]:5.717297069558E-2)[&rate=5.481055435233169E-4]:7.606043812182E-1)[&rate=5.481055435233169E-4]:4.197497933681E-1)[&rate=5.481055435233169E-4]:5.521282959891E-1)[&rate=5.481055435233169E-4]:2.369990103338E-2)[&rate=5.481055435233169E-4]:1.711219727075E-1,(((96[&rate=5.481055435233169E-4]:6.350643914992E-1,99[&rate=5.481055435233169E-4]:6.705835171821E-1)[&rate=5.481055435233169E-4]:5.97151306921E-2,98[&rate=5.481055435233169E-4]:7.084407243769E-1)[&rate=5.481055435233169E-4]:4.271596001364E-3,(95[&rate=5.481055435233169E-4]:6.633529247061E-1,(100[&rate=5.481055435233169E-4]:7.650071174508E-2,94[&rate=5.481055435233169E-4]:7.650071174508E-2)[&rate=5.481055435233169E-4]:5.02152759409E-1)[&rate=5.481055435233169E-4]:6.028835742094E-2)[&rate=5.481055435233169E-4]:5.108169172893E-2)[&rate=5.481055435233169E-4]:1.988564313463E-1,(((97[&rate=5.481055435233169E-4]:3.656132488155E-1,(((31[&rate=5.481055435233169E-4]:6.820255831298E-1,(22[&rate=5.481055435233169E-4]:3.821609243557E-1,27[&rate=5.481055435233169E-4]:3.985992805201E-1)[&rate=5.481055435233169E-4]:2.450701382261E-1)[&rate=5.481055435233169E-4]:1.455927284224E-1,(26[&rate=5.481055435233169E-4]:6.855634720516E-1,(7[&rate=5.481055435233169E-4]:2.926912248504E-1,8[&rate=5.481055435233169E-4]:2.926912248504E-1)[&rate=5.481055435233169E-4]:2.860229321327E-1)[&rate=5.481055435233169E-4]:9.821922306221E-2)[&rate=5.481055435233169E-4]:2.667717669173E-1,2[&rate=5.481055435233169E-4]:8.669928181954E-1)[&rate=5.481055435233169E-4]:1.526384484816E0)[&rate=5.481055435233169E-4]:1.741092678585E-1,16[&rate=5.481055435233169E-4]:2.696253694157E0)[&rate=5.481055435233169E-4]:8.05929328453E-2,146[&rate=5.481055435233169E-4]:8.115722801204E-1)[&rate=5.481055435233169E-4]:1.428814420218E-1)[&rate=5.481055435233169E-4]:1.112945825764E-2)[&rate=5.481055435233169E-4]:1.889529419336E-1,38[&rate=5.481055435233169E-4]:9.660115321695E-1)[&rate=5.481055435233169E-4]:3.137869344677E-1)[&rate=5.481055435233169E-4]:1.388542793889E-1)[&rate=5.481055435233169E-4]:9.894883569782E-2)[&rate=5.481055435233169E-4]:8.00861040005E-3)[&rate=5.481055435233169E-4]:4.619574969516E-2,33[&rate=5.481055435233169E-4]:8.998844050925E-2);
tree STATE_62010000 [&joint=-20998.60229147462,lnP=-20998.60229147462] = [&R] ((((34[&rate=5.245699087570481E-4]:8.520249859576E-3,(((((127[&rate=5.245699087570481E-4]:2.646845712705E0,35[&rate=5.245699087570481E-4]:7.97224250338E-2)[&rate=5.245699087570481E-4]:7.503021879543E-2,(45[&rate=5.245699087570481E-4]:5.972458724026E-1,(51[&rate=5.245699087570481E-4]:5.403255165947E-1,(((((41[&rate=5.245699087570481E-4]:3.906912108073E-1,48[&rate=5.245699087570481E-4]:4.344070578018E-1)[&rate=5.245699087570481E-4]:1.047582875477E-4,42[&rate=5.245699087570481E-4]:3.962604499691E-1)[&rate=5.245699087570481E-4]:2.99833454379E-3,46[&rate=5.245699087570481E-4]:4.484391123817E-1)[&rate=5.245699087570481E-4]:4.044226440499E-3,43[&rate=5.245699087570481E-4]:4.524833388222E-1)[&rate=5.245699087570481E-4]:1.116324250561E-1,((47[&rate=5.245699087570481E-4]:1.045513538906E-2,44[&rate=5.245699087570481E-4]:4.990654514811E-3)[&rate=5.245699087570481E-4]:5.296526731859E-1,(49[&rate=5.245699087570481E-4]:4.524662329114E-1,50[&rate=5.245699087570481E-4]:4.524662329114E-1)[&rate=5.245699087570481E-4]:5.485469041773E-2)[&rate=5.245699087570481E-4]:2.400795530337E-2)[&rate=5.245699087570481E-4]:3.532157087935E-3)[&rate=5.245699087570481E-4]:3.779467274777E-2)[&rate=5.245699087570481E-4]:3.12877682423E-1)[&rate=5.245699087570481E-4]:1.281708735907E-1,121[&rate=5.245699087570481E-4]:2.40895091468E0)[&rate=5.245699087570481E-4]:1.68921570594E-1,((((((129[&rate=5.245699087570481E-4]:8.739700582047E-2,132[&rate=5.245699087570481E-4]:9.013673184782E-2)[&rate=5.245699087570481E-4]:1.816129931417E-1,(131[&rate=5.245699087570481E-4]:2.348935147175E-1,130[&rate=5.245699087570481E-4]:2.321537886902E-1)[&rate=5.245699087570481E-4]:3.6856210272E-2)[&rate=5.245699087570481E-4]:1.633486582628E-1,(118[&rate=5.245699087570481E-4]:5.60337453683E-1,69[&rate=5.245699087570481E-4]:5.712963577927E-1)[&rate=5.245699087570481E-4]:9.007504911866E-3)[&rate=5.245699087570481E-4]:4.287090304264E-1,128[&rate=5.245699087570481E-4]:8.58327961624E-1)[&rate=5.245699087570481E-4]:2.349090884792E-1,(((65[&rate=5.245699087570481E-4]:2.575251344766E-1,60[&rate=5.245699087570481E-4]:2.575251344766E-1)[&rate=5.245699087570481E-4]:5.243193850387E-3,(64[&rate=5.245699087570481E-4]:1.219608183821E-1,62[&rate=5.245699087570481E-4]:1.630567087931E-1)[&rate=5.245699087570481E-4]:2.914924414516E-1)[&rate=5.245699087570481E-4]:2.071422762113E-1,(61[&rate=5.245699087570481E-4]:8.362221806166E-2,63[&rate=5.245699087570481E-4]:4.252632765062E-2)[&rate=5.245699087570481E-4]:5.780692083943E-1)[&rate=5.245699087570481E-4]:5.712716510445E-1)[&rate=5.245699087570481E-4]:5.797086259752E-1,36[&rate=5.245699087570481E-4]:1.907538952565E-1)[&rate=5.245699087570481E-4]:3.076665352232E-1)[&rate=5.245699087570481E-4]:2.704414215215E-1,((((16[&rate=5.245699087570481E-4]:2.683041715495E0,(((40[&rate=5.245699087570481E-4]:3.495834682059E-1,(147[&rate=5.245699087570481E-4]:3.651376692944E-1,94[&rate=5.245699087570481E-4]:3.62405428857E-1)[&rate=5.245699087570481E-4]:4.182284809188E-2)[&rate=5.245699087570481E-4]:9.014800611245E-2,97[&rate=5.245699087570481E-4]:3.686932229522E-1)[&rate=5.245699087570481E-4]:1.765578805745E-2,((2[&rate=5.245699087570481E-4]:8.337804292924E-1,((26[&rate=5.245699087570481E-4]:6.05355137951E-1,(7[&rate=5.245699087570481E-4]:2.593814804193E-1,8[&rate=5.245699087570481E-4]:2.593814804193E-1)[&rate=5.245699087570481E-4]:2.391243424632E-1)[&rate=5.245699087570481E-4]:1.010894565321E-1,(31[&rate=5.245699087570481E-4]:7.094044840791E-1,(22[&rate=5.245699087570481E-4]:3.015351478832E-1,27[&rate=5.245699087570481E-4]:3.179735040475E-1)[&rate=5.245699087570481E-4]:3.530748156479E-1)[&rate=5.245699087570481E-4]:4.087572684243E-2)[&rate=5.245699087570481E-4]:3.10897478645E-1)[&rate=5.245699087570481E-4]:1.474449099702E0,(101[&rate=5.245699087570481E-4]:7.577471288741E-1,(((((((17[&rate=5.245699087570481E-4]:3.238133888757E-1,14[&rate=5.245699087570481E-4]:2.85457224492E-1)[&rate=5.245699087570481E-4]:3.749288587511E-1,(105[&rate=5.245699087570481E-4]:4.150065551605E-1,110[&rate=5.245699087570481E-4]:4.369243633796E-1)[&rate=5.245699087570481E-4]:2.179822678088E-1)[&rate=5.245699087570481E-4]:1.912690912548E-1,(((117[&rate=5.245699087570481E-4]:1.531159082885E-1,112[&rate=5.245699087570481E-4]:1.50376182261E-1)[&rate=5.245699087570481E-4]:3.804077590379E-1,9[&rate=5.245699087570481E-4]:5.225647632168E-1)[&rate=5.245699087570481E-4]:1.636297108164E-1,((30[&rate=5.245699087570481E-4]:2.604518346599E-1,4[&rate=5.245699087570481E-4]:8.784909493384E-2)[&rate=5.245699087570481E-4]:5.140669321655E-1,113[&rate=5.245699087570481E-4]:6.594502736745E-1)[&rate=5.245699087570481E-4]:3.496337844076E-2)[&rate=5.245699087570481E-4]:1.572415223826E-1)[&rate=5.245699087570481E-4]:3.4079594706E-1,(((19[&rate=5.245699087570481E-4]:6.673111817372E-1,13[&rate=5.245699087570481E-4]:6.289550173535E-1)[&rate=5.245699087570481E-4]:3.384442053697E-1,(115[&rate=5.245699087570481E-4]:7.633803568808E-1,((108[&rate=5.245699087570481E-4]:6.157787030747E-1,(114[&rate=5.245699087570481E-4]:8.24117491298E-3,104[&rate=5.245699087570481E-4]:6.851514751575E-2)[&rate=5.245699087570481E-4]:5.500032815863E-1)[&rate=5.245699087570481E-4]:3.077777281415E-2,(107[&rate=5.245699087570481E-4]:6.475637071885E-1,109[&rate=5.245699087570481E-4]:6.667417893802E-1)[&rate=5.245699087570481E-4]:1.732494727765E-3)[&rate=5.245699087570481E-4]:1.743581275674E-1)[&rate=5.245699087570481E-4]:1.218270850205E-1)[&rate=5.245699087570481E-4]:7.537094683719E-2,(((148[&rate=5.245699087570481E-4]:9.98534373927E-2,143[&rate=5.245699087570481E-4]:9.711371136535E-2)[&rate=5.245699087570481E-4]:4.98872474862E-1,116[&rate=5.245699087570481E-4]:5.60369747871E-1)[&rate=5.245699087570481E-4]:1.533317224152E-1,(106[&rate=5.245699087570481E-4]:6.294699579169E-1,(111[&rate=5.245699087570481E-4]:1.899726540926E-2,139[&rate=5.245699087570481E-4]:1.943397311626E-1)[&rate=5.245699087570481E-4]:6.26911048672E-1)[&rate=5.245699087570481E-4]:1.445054849721E-1)[&rate=5.245699087570481E-4]:2.468769184523E-1)[&rate=5.245699087570481E-4]:1.496809519974E-1)[&rate=5.245699087570481E-4]:3.694046551149E-1,(((144[&rate=5.245699087570481E-4]:1.488370476497E-1,145[&rate=5.245699087570481E-4]:1.543164997047E-1)[&rate=5.245699087570481E-4]:1.060148726119E-2,141[&rate=5.245699087570481E-4]:1.621782609383E-1)[&rate=5.245699087570481E-4]:2.492130408858E-1,142[&rate=5.245699087570481E-4]:4.141310278517E-1)[&rate=5.245699087570481E-4]:1.320327488547E0)[&rate=5.245699087570481E-4]:5.160803661133E-2,((((1[&rate=5.245699087570481E-4]:1.222630234483E-1,(28[&rate=5.245699087570481E-4]:6.527364274859E-1,21[&rate=5.245699087570481E-4]:6.280788932394E-1)[&rate=5.245699087570481E-4]:2.558279658254E-1)[&rate=5.245699087570481E-4]:9.513586909531E-2,24[&rate=5.245699087570481E-4]:9.982208103519E-1)[&rate=5.245699087570481E-4]:1.979430851122E-1,102[&rate=5.245699087570481E-4]:3.45200598477E-2)[&rate=5.245699087570481E-4]:3.019351889726E-1,(11[&rate=5.245699087570481E-4]:7.19940282858E-1,((23[&rate=5.245699087570481E-4]:5.832322017948E-1,(20[&rate=5.245699087570481E-4]:5.330864112275E-1,25[&rate=5.245699087570481E-4]:5.522644934192E-1)[&rate=5.245699087570481E-4]:4.192661248529E-2)[&rate=5.245699087570481E-4]:1.033411471712E-1,140[&rate=5.245699087570481E-4]:5.824637599251E-1)[&rate=5.245699087570481E-4]:1.182984407411E-1)[&rate=5.245699087570481E-4]:6.822683906198E-1)[&rate=5.245699087570481E-4]:2.030359617242E-1)[&rate=5.245699087570481E-4]:1.34902418278E-1,((3[&rate=5.245699087570481E-4]:4.837577241082E-1,((83[&rate=5.245699087570481E-4]:2.772638949963E-1,(88[&rate=5.245699087570481E-4]:9.551679351904E-2,89[&rate=5.245699087570481E-4]:1.092154236561E-1)[&rate=5.245699087570481E-4]:1.817471014773E-1)[&rate=5.245699087570481E-4]:2.221122305285E-2,(((93[&rate=5.245699087570481E-4]:1.716308778864E-1,(84[&rate=5.245699087570481E-4]:1.192777514298E-1,(85[&rate=5.245699087570481E-4]:9.822059726889E-2,86[&rate=5.245699087570481E-4]:9.822059726889E-2)[&rate=5.245699087570481E-4]:2.105715416093E-2)[&rate=5.245699087570481E-4]:3.865449631959E-2)[&rate=5.245699087570481E-4]:5.272110562037E-2,(92[&rate=5.245699087570481E-4]:7.905889688137E-2,(91[&rate=5.245699087570481E-4]:7.205336248726E-2,90[&rate=5.245699087570481E-4]:7.205336248726E-2)[&rate=5.245699087570481E-4]:7.005534394113E-3)[&rate=5.245699087570481E-4]:1.452930866254E-1)[&rate=5.245699087570481E-4]:5.592804675178E-2,87[&rate=5.245699087570481E-4]:2.665814001216E-1)[&rate=5.245699087570481E-4]:3.289371792762E-2)[&rate=5.245699087570481E-4]:7.240086334562E-1)[&rate=5.245699087570481E-4]:1.949356645139E-1,(18[&rate=5.245699087570481E-4]:5.263902689125E-1,(6[&rate=5.245699087570481E-4]:4.274012430308E-1,(10[&rate=5.245699087570481E-4]:1.454661075537E-1,15[&rate=5.245699087570481E-4]:1.838222719371E-1)[&rate=5.245699087570481E-4]:2.983734916415E-1)[&rate=5.245699087570481E-4]:3.59753272516E-2)[&rate=5.245699087570481E-4]:2.673716128602E-1)[&rate=5.245699087570481E-4]:9.929605141731E-1)[&rate=5.245699087570481E-4]:8.88329521065E-2)[&rate=5.245699087570481E-4]:5.669207562852E-1)[&rate=5.245699087570481E-4]:1.058835362103E-1)[&rate=5.245699087570481E-4]:1.401615270018E-1)[&rate=5.245699087570481E-4]:1.202265208829E-2,(((100[&rate=5.245699087570481E-4]:3.413633047275E-1,95[&rate=5.245699087570481E-4]:4.260627582795E-1)[&rate=5.245699087570481E-4]:1.043012423186E-1,((96[&rate=5.245699087570481E-4]:4.275681836182E-1,99[&rate=5.245699087570481E-4]:4.630873093011E-1)[&rate=5.245699087570481E-4]:5.94912864392E-2,98[&rate=5.245699087570481E-4]:5.007206722431E-1)[&rate=5.245699087570481E-4]:1.871436660633E-2)[&rate=5.245699087570481E-4]:1.806017088711E-1,146[&rate=5.245699087570481E-4]:6.918400264091E-1)[&rate=5.245699087570481E-4]:3.794999429179E-2)[&rate=5.245699087570481E-4]:1.474199357802E-1,39[&rate=5.245699087570481E-4]:7.569913772462E-1)[&rate=5.245699087570481E-4]:2.770639917458E-1,38[&rate=5.245699087570481E-4]:9.657493580629E-1)[&rate=5.245699087570481E-4]:3.589025979879E-1)[&rate=5.245699087570481E-4]:1.492474389543E-1)[&rate=5.245699087570481E-4]:1.764400783726E-2,32[&rate=5.245699087570481E-4]:4.246449477749E-3)[&rate=5.245699087570481E-4]:3.241788862044E-2,((((((54[&rate=5.245699087570481E-4]:2.442092519727E-1,(57[&rate=5.245699087570481E-4]:2.212781533552E-1,58[&rate=5.245699087570481E-4]:2.376715959782E-1)[&rate=5.245699087570481E-4]:6.391470517489E-2)[&rate=5.245699087570481E-4]:6.468572624479E-3,(37[&rate=5.245699087570481E-4]:2.721396931789E-1,(56[&rate=5.245699087570481E-4]:1.423224245196E-1,55[&rate=5.245699087570481E-4]:1.423224245196E-1)[&rate=5.245699087570481E-4]:8.336918122743E-2)[&rate=5.245699087570481E-4]:5.504086365879E-2)[&rate=5.245699087570481E-4]:7.974824608144E-3,59[&rate=5.245699087570481E-4]:2.969040153256E-1)[&rate=5.245699087570481E-4]:3.915911981972E-1,68[&rate=5.245699087570481E-4]:6.393148856539E-1)[&rate=5.245699087570481E-4]:6.605054660254E-1,(((((71[&rate=5.245699087570481E-4]:3.125989813135E-1,(80[&rate=5.245699087570481E-4]:9.886911284992E-2,81[&rate=5.245699087570481E-4]:9.886911284992E-2)[&rate=5.245699087570481E-4]:2.329079506553E-1)[&rate=5.245699087570481E-4]:1.218336240669E-1,((((79[&rate=5.245699087570481E-4]:2.8710088896E-1,82[&rate=5.245699087570481E-4]:2.953200670421E-1)[&rate=5.245699087570481E-4]:1.933533512933E-2,(72[&rate=5.245699087570481E-4]:1.875789537404E-2,78[&rate=5.245699087570481E-4]:4.067570359336E-2)[&rate=5.245699087570481E-4]:2.65760520496E-1)[&rate=5.245699087570481E-4]:6.701272304151E-2,73[&rate=5.245699087570481E-4]:4.145448375417E-1)[&rate=5.245699087570481E-4]:6.078110683954E-2,77[&rate=5.245699087570481E-4]:4.698464923265E-1)[&rate=5.245699087570481E-4]:2.759981168395E-2)[&rate=5.245699087570481E-4]:4.95414201057E-1,((74[&rate=5.245699087570481E-4]:6.372524174841E-1,(70[&rate=5.245699087570481E-4]:3.88449730886E-1,76[&rate=5.245699087570481E-4]:4.268058952695E-1)[&rate=5.245699087570481E-4]:2.104465222146E-1)[&rate=5.245699087570481E-4]:5.848910684114E-2,75[&rate=5.245699087570481E-4]:6.957415243252E-1)[&rate=5.245699087570481E-4]:3.02598432797E-1)[&rate=5.245699087570481E-4]:4.888249804569E-1,(53[&rate=5.245699087570481E-4]:7.281768397082E-1,((103[&rate=5.245699087570481E-4]:4.961786872687E-1,(29[&rate=5.245699087570481E-4]:5.982444349114E-1,(5[&rate=5.245699087570481E-4]:1.216678547902E-1,12[&rate=5.245699087570481E-4]:1.600240191737E-1)[&rate=5.245699087570481E-4]:3.313711006692E-1)[&rate=5.245699087570481E-4]:1.308109646861E-1)[&rate=5.245699087570481E-4]:1.79561064394E0,(52[&rate=5.245699087570481E-4]:5.529396627298E-1,((133[&rate=5.245699087570481E-4]:5.839724893164E-1,134[&rate=5.245699087570481E-4]:5.538355030152E-1)[&rate=5.245699087570481E-4]:4.759102119484E-2,137[&rate=5.245699087570481E-4]:6.726594009222E-1)[&rate=5.245699087570481E-4]:6.952589278754E-1)[&rate=5.245699087570481E-4]:7.455593391818E-2)[&rate=5.245699087570481E-4]:1.088779643716E-1)[&rate=5.245699087570481E-4]:1.252503925882E-2)[&rate=5.245699087570481E-4]:3.357215583381E-1,125[&rate=5.245699087570481E-4]:8.660409236439E-1)[&rate=5.245699087570481E-4]:6.004460947021E-1)[&rate=5.245699087570481E-4]:1.024538208083E-1,((67[&rate=5.245699087570481E-4]:3.033972655791E-1,(124[&rate=5.245699087570481E-4]:1.964920899328E-1,(122[&rate=5.245699087570481E-4]:1.809458486989E-1,123[&rate=5.245699087570481E-4]:1.809458486989E-1)[&rate=5.245699087570481E-4]:1.827848167109E-2)[&rate=5.245699087570481E-4]:6.054454855498E-1)[&rate=5.245699087570481E-4]:2.956399694172E-2,(126[&rate=5.245699087570481E-4]:1.430458764585E0,(66[&rate=5.245699087570481E-4]:4.475556405113E-2,(119[&rate=5.245699087570481E-4]:1.415494378239E0,((135[&rate=5.245699087570481E-4]:4.595243923093E-1,(138[&rate=5.245699087570481E-4]:1.621974474065E-1,136[&rate=5.245699087570481E-4]:3.069059809135E-2)[&rate=5.245699087570481E-4]:4.973269449028E-1)[&rate=5.245699087570481E-4]:5.211406849925E-1,120[&rate=5.245699087570481E-4]:1.232719871822E0)[&rate=5.245699087570481E-4]:8.688409545809E-2)[&rate=5.245699087570481E-4]:6.621378981406E-1)[&rate=5.245699087570481E-4]:1.385290108488E-1)[&rate=5.245699087570481E-4]:1.496766876208E-1)[&rate=5.245699087570481E-4]:5.215922721945E-1)[&rate=5.245699087570481E-4]:6.704231023211E-2)[&rate=5.245699087570481E-4]:1.955698051037E-1,33[&rate=5.245699087570481E-4]:2.377135952566E-1);
tree STATE_62100000 [&joint=-20976.35363967673,lnP=-20976.35363967673] = [&R] (((33[&rate=6.03081626646217E-4]:5.142141412705E-2,32[&rate=6.03081626646217E-4]:4.594196207234E-2)[&rate=6.03081626646217E-4]:6.820830920509E-4,(34[&rate=6.03081626646217E-4]:2.062582403856E-2,((((((((118[&rate=6.03081626646217E-4]:5.561060668227E-1,((132[&rate=6.03081626646217E-4]:1.541879062845E-1,(130[&rate=6.03081626646217E-4]:3.968569711306E-2,131[&rate=6.03081626646217E-4]:4.242542314042E-2)[&rate=6.03081626646217E-4]:1.117624831441E-1)[&rate=6.03081626646217E-4]:7.255462323681E-2,129[&rate=6.03081626646217E-4]:2.24002803494E-1)[&rate=6.03081626646217E-4]:1.951169619588E-1)[&rate=6.03081626646217E-4]:1.043211437662E-1,69[&rate=6.03081626646217E-4]:6.713861146985E-1)[&rate=6.03081626646217E-4]:6.969382088218E-1,128[&rate=6.03081626646217E-4]:1.217639392013E0)[&rate=6.03081626646217E-4]:4.97191622125E-1,(((((51[&rate=6.03081626646217E-4]:3.6925748743E-1,(44[&rate=6.03081626646217E-4]:3.595551747931E-1,47[&rate=6.03081626646217E-4]:3.650196556673E-1)[&rate=6.03081626646217E-4]:3.156023613414E-2)[&rate=6.03081626646217E-4]:2.070672835826E-2,(50[&rate=6.03081626646217E-4]:2.300821770738E-1,49[&rate=6.03081626646217E-4]:2.300821770738E-1)[&rate=6.03081626646217E-4]:1.544175578402E-1)[&rate=6.03081626646217E-4]:2.332946020264E-2,((43[&rate=6.03081626646217E-4]:3.559187521501E-1,((42[&rate=6.03081626646217E-4]:2.255897600392E-1,48[&rate=6.03081626646217E-4]:2.638411261594E-1)[&rate=6.03081626646217E-4]:1.815177002556E-2,41[&rate=6.03081626646217E-4]:2.382770491905E-1)[&rate=6.03081626646217E-4]:6.299689421669E-2)[&rate=6.03081626646217E-4]:7.412758679534E-3,46[&rate=6.03081626646217E-4]:3.633315108297E-1)[&rate=6.03081626646217E-4]:7.72845695327E-2)[&rate=6.03081626646217E-4]:1.170759968227E-1,45[&rate=6.03081626646217E-4]:5.494953558737E-1)[&rate=6.03081626646217E-4]:3.36307396847E-1,(((64[&rate=6.03081626646217E-4]:2.946305389788E-1,65[&rate=6.03081626646217E-4]:1.439456074721E-1)[&rate=6.03081626646217E-4]:1.028582715069E-2,(60[&rate=6.03081626646217E-4]:1.296596967006E-1,62[&rate=6.03081626646217E-4]:3.214405186183E-1)[&rate=6.03081626646217E-4]:2.457173792225E-2)[&rate=6.03081626646217E-4]:3.0099195168E-1,(61[&rate=6.03081626646217E-4]:2.322359569023E-1,63[&rate=6.03081626646217E-4]:1.911400664913E-1)[&rate=6.03081626646217E-4]:4.147682513183E-1)[&rate=6.03081626646217E-4]:1.151920784189E0)[&rate=6.03081626646217E-4]:5.563204912648E-2)[&rate=6.03081626646217E-4]:2.910352165726E-2,((36[&rate=6.03081626646217E-4]:2.310796424278E-1,121[&rate=6.03081626646217E-4]:2.310531697222E0)[&rate=6.03081626646217E-4]:2.66594915909E-2,35[&rate=6.03081626646217E-4]:2.11163791553E-1)[&rate=6.03081626646217E-4]:4.003620955071E-3)[&rate=6.03081626646217E-4]:1.554106249348E-2,127[&rate=6.03081626646217E-4]:2.797831762673E0)[&rate=6.03081626646217E-4]:3.806943114497E-1,((((((((101[&rate=6.03081626646217E-4]:7.114335363635E-1,((((((9[&rate=6.03081626646217E-4]:7.24203072355E-1,(112[&rate=6.03081626646217E-4]:5.502599925011E-1,(30[&rate=6.03081626646217E-4]:3.52380137778E-1,4[&rate=6.03081626646217E-4]:1.79777398052E-1)[&rate=6.03081626646217E-4]:3.129483478739E-1)[&rate=6.03081626646217E-4]:1.82162257936E-1)[&rate=6.03081626646217E-4]:1.055474634321E-1,(((110[&rate=6.03081626646217E-4]:6.388114044724E-1,105[&rate=6.03081626646217E-4]:6.168935962533E-1)[&rate=6.03081626646217E-4]:6.713808588655E-2,((17[&rate=6.03081626646217E-4]:2.51512225907E-1,14[&rate=6.03081626646217E-4]:2.131560615233E-1)[&rate=6.03081626646217E-4]:4.565701200208E-1,113[&rate=6.03081626646217E-4]:6.697261815441E-1)[&rate=6.03081626646217E-4]:4.170276086952E-2)[&rate=6.03081626646217E-4]:8.742348285168E-2,117[&rate=6.03081626646217E-4]:8.015921512929E-1)[&rate=6.03081626646217E-4]:3.911728860394E-2)[&rate=6.03081626646217E-4]:1.800909285483E-1,(((148[&rate=6.03081626646217E-4]:1.150654798661E-1,143[&rate=6.03081626646217E-4]:1.123257538387E-1)[&rate=6.03081626646217E-4]:6.307342667671E-1,(((139[&rate=6.03081626646217E-4]:3.493942405303E-1,106[&rate=6.03081626646217E-4]:1.576134186125E-1)[&rate=6.03081626646217E-4]:6.731282308003E-2,111[&rate=6.03081626646217E-4]:2.413645978569E-1)[&rate=6.03081626646217E-4]:5.295816042473E-1,116[&rate=6.03081626646217E-4]:6.942338733371E-1)[&rate=6.03081626646217E-4]:1.320970891235E-2)[&rate=6.03081626646217E-4]:1.998353704266E-1,(((109[&rate=6.03081626646217E-4]:7.727081333373E-1,(107[&rate=6.03081626646217E-4]:7.218962320391E-1,((114[&rate=6.03081626646217E-4]:1.383480253042E-1,104[&rate=6.03081626646217E-4]:1.986219979069E-1)[&rate=6.03081626646217E-4]:4.113594747979E-1,108[&rate=6.03081626646217E-4]:6.072417466774E-1)[&rate=6.03081626646217E-4]:1.119147593343E-1)[&rate=6.03081626646217E-4]:3.163381910641E-2)[&rate=6.03081626646217E-4]:1.023794522033E-1,(19[&rate=6.03081626646217E-4]:7.796401549891E-1,13[&rate=6.03081626646217E-4]:7.412839906054E-1)[&rate=6.03081626646217E-4]:1.365433209626E-1)[&rate=6.03081626646217E-4]:5.039395677765E-2,115[&rate=6.03081626646217E-4]:8.460294875237E-1)[&rate=6.03081626646217E-4]:6.12494651523E-2)[&rate=6.03081626646217E-4]:2.858990891963E-2)[&rate=6.03081626646217E-4]:1.701614566924E-1,((144[&rate=6.03081626646217E-4]:3.707576339995E-1,(141[&rate=6.03081626646217E-4]:2.5172140234E-1,145[&rate=6.03081626646217E-4]:2.544611283676E-1)[&rate=6.03081626646217E-4]:1.217759576869E-1)[&rate=6.03081626646217E-4]:7.384054558415E-2,142[&rate=6.03081626646217E-4]:4.500776316386E-1)[&rate=6.03081626646217E-4]:9.107472071976E-1)[&rate=6.03081626646217E-4]:2.177058284406E-2,((24[&rate=6.03081626646217E-4]:8.617362893736E-1,((28[&rate=6.03081626646217E-4]:7.579276612216E-1,21[&rate=6.03081626646217E-4]:7.332701269752E-1)[&rate=6.03081626646217E-4]:7.928347415082E-2,1[&rate=6.03081626646217E-4]:5.090976550953E-2)[&rate=6.03081626646217E-4]:3.000460605588E-2)[&rate=6.03081626646217E-4]:3.734175532447E-1,(((11[&rate=6.03081626646217E-4]:4.677842276691E-1,140[&rate=6.03081626646217E-4]:4.486061454774E-1)[&rate=6.03081626646217E-4]:2.962746682496E-1,((20[&rate=6.03081626646217E-4]:7.197503116929E-1,25[&rate=6.03081626646217E-4]:7.389283938847E-1)[&rate=6.03081626646217E-4]:7.727867433501E-2,23[&rate=6.03081626646217E-4]:8.0524816411E-1)[&rate=6.03081626646217E-4]:4.374223865794E-2)[&rate=6.03081626646217E-4]:3.679834737591E-1,102[&rate=6.03081626646217E-4]:6.628894502034E-2)[&rate=6.03081626646217E-4]:7.221061981624E-3)[&rate=6.03081626646217E-4]:6.251007221248E-2)[&rate=6.03081626646217E-4]:1.050343708239E-1,((((92[&rate=6.03081626646217E-4]:9.92971237056E-2,(91[&rate=6.03081626646217E-4]:2.008858640174E-2,90[&rate=6.03081626646217E-4]:2.008858640174E-2)[&rate=6.03081626646217E-4]:7.920853730386E-2)[&rate=6.03081626646217E-4]:1.118989221173E-1,((85[&rate=6.03081626646217E-4]:1.095180464849E-1,(93[&rate=6.03081626646217E-4]:8.971113991814E-2,84[&rate=6.03081626646217E-4]:7.601250978113E-2)[&rate=6.03081626646217E-4]:3.350553670382E-2)[&rate=6.03081626646217E-4]:6.497019852989E-3,86[&rate=6.03081626646217E-4]:1.160150663379E-1)[&rate=6.03081626646217E-4]:8.148234934798E-2)[&rate=6.03081626646217E-4]:8.632853832737E-2,((83[&rate=6.03081626646217E-4]:9.181425117998E-2,(88[&rate=6.03081626646217E-4]:8.305734011413E-2,89[&rate=6.03081626646217E-4]:9.675597025115E-2)[&rate=6.03081626646217E-4]:8.756911065843E-3)[&rate=6.03081626646217E-4]:7.74114986619E-2,87[&rate=6.03081626646217E-4]:1.692257498419E-1)[&rate=6.03081626646217E-4]:1.146002041714E-1)[&rate=6.03081626646217E-4]:1.027684505939E0,(3[&rate=6.03081626646217E-4]:6.679674015496E-1,(6[&rate=6.03081626646217E-4]:6.043546899465E-1,(18[&rate=6.03081626646217E-4]:6.041461469702E-1,(10[&rate=6.03081626646217E-4]:1.28975981925E-1,15[&rate=6.03081626646217E-4]:1.673321463085E-1)[&rate=6.03081626646217E-4]:4.285948225794E-1)[&rate=6.03081626646217E-4]:6.322224160645E-2)[&rate=6.03081626646217E-4]:1.156675061236E-1)[&rate=6.03081626646217E-4]:1.038170310055E-1)[&rate=6.03081626646217E-4]:4.665302914558E-1)[&rate=6.03081626646217E-4]:4.758585383801E-1)[&rate=6.03081626646217E-4]:5.149649736151E-1,97[&rate=6.03081626646217E-4]:1.821960996186E-1)[&rate=6.03081626646217E-4]:6.135787814565E-2,16[&rate=6.03081626646217E-4]:2.400085155248E0)[&rate=6.03081626646217E-4]:2.993619042897E-2,(((31[&rate=6.03081626646217E-4]:6.686016953089E-1,2[&rate=6.03081626646217E-4]:4.412044350349E-1)[&rate=6.03081626646217E-4]:1.875888847682E-1,(22[&rate=6.03081626646217E-4]:5.890191790385E-1,27[&rate=6.03081626646217E-4]:6.054575352029E-1)[&rate=6.03081626646217E-4]:2.123768804906E-1)[&rate=6.03081626646217E-4]:6.012313618489E-2,(26[&rate=6.03081626646217E-4]:7.135479776016E-1,(7[&rate=6.03081626646217E-4]:1.323788801198E-1,8[&rate=6.03081626646217E-4]:1.323788801198E-1)[&rate=6.03081626646217E-4]:4.743197824133E-1)[&rate=6.03081626646217E-4]:1.58930122222E-1)[&rate=6.03081626646217E-4]:1.612337766401E0)[&rate=6.03081626646217E-4]:6.431649218848E-2,146[&rate=6.03081626646217E-4]:5.290634909828E-1)[&rate=6.03081626646217E-4]:4.256504871521E-1,(39[&rate=6.03081626646217E-4]:6.774874784933E-1,147[&rate=6.03081626646217E-4]:7.348645276736E-1)[&rate=6.03081626646217E-4]:1.570079204067E-1)[&rate=6.03081626646217E-4]:3.321143542648E-2,(98[&rate=6.03081626646217E-4]:9.20549142118E-1,(((99[&rate=6.03081626646217E-4]:5.766925934438E-1,96[&rate=6.03081626646217E-4]:5.41173467761E-1)[&rate=6.03081626646217E-4]:4.660661931138E-2,40[&rate=6.03081626646217E-4]:4.730259887117E-1)[&rate=6.03081626646217E-4]:1.808192558631E-1,(95[&rate=6.03081626646217E-4]:6.01410757619E-1,(100[&rate=6.03081626646217E-4]:3.974726061491E-1,94[&rate=6.03081626646217E-4]:3.974726061491E-1)[&rate=6.03081626646217E-4]:1.192386979179E-1)[&rate=6.03081626646217E-4]:1.917787492508E-1)[&rate=6.03081626646217E-4]:1.382885969969E-1)[&rate=6.03081626646217E-4]:7.557299275478E-2)[&rate=6.03081626646217E-4]:4.446579694462E-2,38[&rate=6.03081626646217E-4]:8.43866620342E-1)[&rate=6.03081626646217E-4]:3.699016126247E-1)[&rate=6.03081626646217E-4]:2.308929776339E-1,(((57[&rate=6.03081626646217E-4]:3.46053798348E-1,((55[&rate=6.03081626646217E-4]:2.254966813275E-1,56[&rate=6.03081626646217E-4]:2.254966813275E-1)[&rate=6.03081626646217E-4]:6.150931987006E-2,(54[&rate=6.03081626646217E-4]:2.070387178398E-1,(58[&rate=6.03081626646217E-4]:2.130487976603E-1,(59[&rate=6.03081626646217E-4]:1.062556285662E-1,37[&rate=6.03081626646217E-4]:1.445069946864E-1)[&rate=6.03081626646217E-4]:8.7667486034E-2)[&rate=6.03081626646217E-4]:5.136696935983E-2)[&rate=6.03081626646217E-4]:4.991263854918E-2)[&rate=6.03081626646217E-4]:4.811883540175E-2)[&rate=6.03081626646217E-4]:6.256131435247E-2,68[&rate=6.03081626646217E-4]:3.567025443944E-1)[&rate=6.03081626646217E-4]:5.144228032937E-1,(125[&rate=6.03081626646217E-4]:7.461834008823E-1,((53[&rate=6.03081626646217E-4]:5.683059770664E-1,(((77[&rate=6.03081626646217E-4]:6.070311283953E-1,(((81[&rate=6.03081626646217E-4]:2.298581530785E-1,(80[&rate=6.03081626646217E-4]:5.397546232963E-2,71[&rate=6.03081626646217E-4]:3.47973801379E-2)[&rate=6.03081626646217E-4]:1.758826907489E-1)[&rate=6.03081626646217E-4]:1.641617079137E-1,73[&rate=6.03081626646217E-4]:4.433349294854E-1)[&rate=6.03081626646217E-4]:1.467638017069E-1,(79[&rate=6.03081626646217E-4]:4.188526873536E-1,((78[&rate=6.03081626646217E-4]:4.361210720927E-2,72[&rate=6.03081626646217E-4]:2.169429898995E-2)[&rate=6.03081626646217E-4]:1.561434079615E-1,82[&rate=6.03081626646217E-4]:2.079746932528E-1)[&rate=6.03081626646217E-4]:2.190971721829E-1)[&rate=6.03081626646217E-4]:1.301501534278E-1)[&rate=6.03081626646217E-4]:2.241184925767E-2)[&rate=6.03081626646217E-4]:8.150100142633E-2,((70[&rate=6.03081626646217E-4]:4.387820420458E-1,(74[&rate=6.03081626646217E-4]:3.859051937008E-1,76[&rate=6.03081626646217E-4]:3.859051937008E-1)[&rate=6.03081626646217E-4]:9.12330127284E-2)[&rate=6.03081626646217E-4]:1.006650041063E-1,75[&rate=6.03081626646217E-4]:5.778032105355E-1)[&rate=6.03081626646217E-4]:1.162083713408E-1)[&rate=6.03081626646217E-4]:5.710763890706E-1,(137[&rate=6.03081626646217E-4]:3.237761441562E-1,(134[&rate=6.03081626646217E-4]:2.384386590408E-1,133[&rate=6.03081626646217E-4]:2.685756453419E-1)[&rate=6.03081626646217E-4]:1.410460840323E-2)[&rate=6.03081626646217E-4]:1.018024155558E0)[&rate=6.03081626646217E-4]:4.96810647316E-2)[&rate=6.03081626646217E-4]:4.616649728793E-2,(52[&rate=6.03081626646217E-4]:5.692496758802E-1,(103[&rate=6.03081626646217E-4]:6.850543683504E-1,(29[&rate=6.03081626646217E-4]:7.171095220392E-1,(5[&rate=6.03081626646217E-4]:2.636100661304E-1,12[&rate=6.03081626646217E-4]:3.019662305139E-1)[&rate=6.03081626646217E-4]:3.082939764568E-1)[&rate=6.03081626646217E-4]:2.0082155864E-1)[&rate=6.03081626646217E-4]:1.548489042091E0)[&rate=6.03081626646217E-4]:5.341951978552E-2)[&rate=6.03081626646217E-4]:3.420934401892E-1)[&rate=6.03081626646217E-4]:2.916086134725E-1)[&rate=6.03081626646217E-4]:5.188910541693E-1)[&rate=6.03081626646217E-4]:4.134375858347E-2)[&rate=6.03081626646217E-4]:4.791602934491E-2)[&rate=6.03081626646217E-4]:1.416704901194E-1,((((126[&rate=6.03081626646217E-4]:8.911763236942E-1,(120[&rate=6.03081626646217E-4]:7.49032118945E-1,((138[&rate=6.03081626646217E-4]:3.54114768688E-1,136[&rate=6.03081626646217E-4]:2.226079193728E-1)[&rate=6.03081626646217E-4]:2.959335262454E-1,135[&rate=6.03081626646217E-4]:4.500482949334E-1)[&rate=6.03081626646217E-4]:4.69290294911E-2)[&rate=6.03081626646217E-4]:8.319563164341E-1)[&rate=6.03081626646217E-4]:3.254556194272E-2,119[&rate=6.03081626646217E-4]:1.709424408281E0)[&rate=6.03081626646217E-4]:5.531099538109E-1,66[&rate=6.03081626646217E-4]:2.296576497628E-1)[&rate=6.03081626646217E-4]:5.405353800494E-2,(67[&rate=6.03081626646217E-4]:2.188824305261E-1,((123[&rate=6.03081626646217E-4]:4.925455671199E-2,124[&rate=6.03081626646217E-4]:4.652231627487E-2)[&rate=6.03081626646217E-4]:5.975507093085E-2,122[&rate=6.03081626646217E-4]:1.090096276428E-1)[&rate=6.03081626646217E-4]:6.11145353224E-1)[&rate=6.03081626646217E-4]:6.482875724157E-2)[&rate=6.03081626646217E-4]:7.895148543653E-1);
```
