## Supplementary File S2 for "Epidemiological and genomic investigation of chikungunya virus in Rio de Janeiro state, Brazil, between 2015 and 2018": empirical.trees (part 11 of 15)

```
tree STATE_62190000 [&joint=-20962.129330809537,lnP=-20962.129330809537] = [&R] (33[&rate=6.071667307178153E-4]:6.558889586233E-2,(32[&rate=6.071667307178153E-4]:5.992493657557E-3,(34[&rate=6.071667307178153E-4]:7.638558921474E-3,(((((119[&rate=6.071667307178153E-4]:1.026626029564E0,(120[&rate=6.071667307178153E-4]:8.256712606456E-1,(135[&rate=6.071667307178153E-4]:4.227029852329E-1,(138[&rate=6.071667307178153E-4]:3.579611532182E-1,136[&rate=6.071667307178153E-4]:2.26454303903E-1)[&rate=6.071667307178153E-4]:2.647418320148E-1)[&rate=6.071667307178153E-4]:1.509134808922E-1)[&rate=6.071667307178153E-4]:1.050643579592E-1)[&rate=6.071667307178153E-4]:8.56910119658E-1,126[&rate=6.071667307178153E-4]:1.097833626578E0)[&rate=6.071667307178153E-4]:5.64359441184E-1,(66[&rate=6.071667307178153E-4]:3.02297017177E-1,(67[&rate=6.071667307178153E-4]:2.286380845836E-1,((123[&rate=6.071667307178153E-4]:2.658362185177E-1,124[&rate=6.071667307178153E-4]:2.631039780806E-1)[&rate=6.071667307178153E-4]:2.085418013941E-2,122[&rate=6.071667307178153E-4]:2.866903986572E-1)[&rate=6.071667307178153E-4]:4.432202362671E-1)[&rate=6.071667307178153E-4]:7.365893259337E-2)[&rate=6.071667307178153E-4]:1.127218608999E-1)[&rate=6.071667307178153E-4]:3.717155467452E-1,(((((127[&rate=6.071667307178153E-4]:2.093689150363E0,121[&rate=6.071667307178153E-4]:1.652593259953E0)[&rate=6.071667307178153E-4]:5.384744753349E-1,36[&rate=6.071667307178153E-4]:1.11615680493E-1)[&rate=6.071667307178153E-4]:5.813528239999E-2,35[&rate=6.071667307178153E-4]:1.231756204272E-1)[&rate=6.071667307178153E-4]:1.366078531594E-1,(((45[&rate=6.071667307178153E-4]:4.088905160326E-1,47[&rate=6.071667307178153E-4]:4.17087237344E-1)[&rate=6.071667307178153E-4]:3.231178204155E-1,(((43[&rate=6.071667307178153E-4]:5.31533052979E-1,46[&rate=6.071667307178153E-4]:5.31533052979E-1)[&rate=6.071667307178153E-4]:4.454644127788E-2,((48[&rate=6.071667307178153E-4]:3.396686890783E-1,41[&rate=6.071667307178153E-4]:2.959528420839E-1)[&rate=6.071667307178153E-4]:1.950889152492E-1,42[&rate=6.071667307178153E-4]:4.965062382074E-1)[&rate=6.071667307178153E-4]:3.039292818084E-2)[&rate=6.071667307178153E-4]:7.675050995385E-2,((44[&rate=6.071667307178153E-4]:5.30432563073E-1,51[&rate=6.071667307178153E-4]:5.085746395758E-1)[&rate=6.071667307178153E-4]:4.809666440101E-2,(50[&rate=6.071667307178153E-4]:5.366704270845E-1,49[&rate=6.071667307178153E-4]:5.366704270845E-1)[&rate=6.071667307178153E-4]:1.453639601804E-2)[&rate=6.071667307178153E-4]:6.883629586246E-2)[&rate=6.071667307178153E-4]:8.73750535487E-2)[&rate=6.071667307178153E-4]:2.082460478247E-1,((((64[&rate=6.071667307178153E-4]:4.521810377445E-1,(65[&rate=6.071667307178153E-4]:2.80796064862E-1,62[&rate=6.071667307178153E-4]:4.725768867797E-1)[&rate=6.071667307178153E-4]:2.070004137575E-2)[&rate=6.071667307178153E-4]:4.794283965143E-2,60[&rate=6.071667307178153E-4]:3.494389458892E-1)[&rate=6.071667307178153E-4]:2.028382511421E-1,(61[&rate=6.071667307178153E-4]:6.480538482612E-2,63[&rate=6.071667307178153E-4]:2.370949441507E-2)[&rate=6.071667307178153E-4]:6.792526341229E-1)[&rate=6.071667307178153E-4]:5.594860868399E-1,(128[&rate=6.071667307178153E-4]:1.142279327295E0,((69[&rate=6.071667307178153E-4]:6.102976933988E-1,(129[&rate=6.071667307178153E-4]:2.940654546996E-1,(132[&rate=6.071667307178153E-4]:1.972858267725E-1,(131[&rate=6.071667307178153E-4]:8.684140891753E-2,130[&rate=6.071667307178153E-4]:8.410168289017E-2)[&rate=6.071667307178153E-4]:1.10444417855E-1)[&rate=6.071667307178153E-4]:9.951935395445E-2)[&rate=6.071667307178153E-4]:1.682870332196E-1)[&rate=6.071667307178153E-4]:1.467214386598E-1,118[&rate=6.071667307178153E-4]:7.46060227949E-1)[&rate=6.071667307178153E-4]:5.35945126743E-1)[&rate=6.071667307178153E-4]:2.153875109701E-2)[&rate=6.071667307178153E-4]:5.498325181724E-1)[&rate=6.071667307178153E-4]:7.490000031019E-2)[&rate=6.071667307178153E-4]:3.131242155973E-1,(((((16[&rate=6.071667307178153E-4]:2.5683889867E0,((101[&rate=6.071667307178153E-4]:6.783419168637E-1,(((((((115[&rate=6.071667307178153E-4]:7.638880484333E-1,(19[&rate=6.071667307178153E-4]:4.204868485282E-1,13[&rate=6.071667307178153E-4]:3.821306841445E-1)[&rate=6.071667307178153E-4]:4.639491451106E-1)[&rate=6.071667307178153E-4]:8.352866764153E-3,(((108[&rate=6.071667307178153E-4]:3.246225785765E-1,107[&rate=6.071667307178153E-4]:3.273623046038E-1)[&rate=6.071667307178153E-4]:8.535373254418E-2,(114[&rate=6.071667307178153E-4]:2.452719634547E-2,104[&rate=6.071667307178153E-4]:8.480116894824E-2)[&rate=6.071667307178153E-4]:3.279148681998E-1)[&rate=6.071667307178153E-4]:9.012863778689E-2,109[&rate=6.071667307178153E-4]:5.220227571266E-1)[&rate=6.071667307178153E-4]:3.296702128653E-1)[&rate=6.071667307178153E-4]:1.139434322577E-1,((148[&rate=6.071667307178153E-4]:2.782023905944E-1,143[&rate=6.071667307178153E-4]:2.754626645671E-1)[&rate=6.071667307178153E-4]:5.888545323576E-1,(116[&rate=6.071667307178153E-4]:5.088656162078E-1,(139[&rate=6.071667307178153E-4]:3.02873801327E-1,(106[&rate=6.071667307178153E-4]:7.528891206994E-2,111[&rate=6.071667307178153E-4]:9.172726823431E-2)[&rate=6.071667307178153E-4]:3.580406733929E-2)[&rate=6.071667307178153E-4]:4.580466094013E-1)[&rate=6.071667307178153E-4]:3.198351423606E-1)[&rate=6.071667307178153E-4]:5.748358888672E-2)[&rate=6.071667307178153E-4]:1.779120677947E-1,(((30[&rate=6.071667307178153E-4]:2.926491394159E-1,4[&rate=6.071667307178153E-4]:1.200463996899E-1)[&rate=6.071667307178153E-4]:4.562766410425E-1,((9[&rate=6.071667307178153E-4]:5.911999513655E-1,112[&rate=6.071667307178153E-4]:5.994191294475E-1)[&rate=6.071667307178153E-4]:3.077288449429E-2,(17[&rate=6.071667307178153E-4]:3.857430135237E-1,14[&rate=6.071667307178153E-4]:3.4738684914E-1)[&rate=6.071667307178153E-4]:2.828051648018E-1)[&rate=6.071667307178153E-4]:3.665273365729E-3)[&rate=6.071667307178153E-4]:9.948268704063E-2,(105[&rate=6.071667307178153E-4]:5.148100731905E-1,(110[&rate=6.071667307178153E-4]:4.808877995591E-1,(117[&rate=6.071667307178153E-4]:4.544353314063E-1,113[&rate=6.071667307178153E-4]:4.516956053787E-1)[&rate=6.071667307178153E-4]:3.467164623508E-2)[&rate=6.071667307178153E-4]:5.584008185048E-2)[&rate=6.071667307178153E-4]:1.911326408839E-1)[&rate=6.071667307178153E-4]:4.129482217234E-1)[&rate=6.071667307178153E-4]:3.892571749745E-2,(((141[&rate=6.071667307178153E-4]:5.285269654018E-2,145[&rate=6.071667307178153E-4]:5.559242256776E-2)[&rate=6.071667307178153E-4]:6.605698488257E-2,144[&rate=6.071667307178153E-4]:1.161699553954E-1)[&rate=6.071667307178153E-4]:1.73151301942E-1,142[&rate=6.071667307178153E-4]:2.948007093924E-1)[&rate=6.071667307178153E-4]:1.063015943903E0)[&rate=6.071667307178153E-4]:7.903987875309E-3,(((140[&rate=6.071667307178153E-4]:6.450231443304E-1,((23[&rate=6.071667307178153E-4]:6.273029018608E-1,(20[&rate=6.071667307178153E-4]:5.2240745178E-1,25[&rate=6.071667307178153E-4]:5.415855339718E-1)[&rate=6.071667307178153E-4]:9.667627199865E-2)[&rate=6.071667307178153E-4]:8.878605471523E-2,11[&rate=6.071667307178153E-4]:6.311574497268E-1)[&rate=6.071667307178153E-4]:3.304377679535E-2)[&rate=6.071667307178153E-4]:4.154754112443E-1,(24[&rate=6.071667307178153E-4]:1.06148879852E0,(1[&rate=6.071667307178153E-4]:8.769033363131E-2,(28[&rate=6.071667307178153E-4]:5.830079398741E-1,21[&rate=6.071667307178153E-4]:5.583504056276E-1)[&rate=6.071667307178153E-4]:2.909837636202E-1)[&rate=6.071667307178153E-4]:1.929765470805E-1)[&rate=6.071667307178153E-4]:1.140782502053E-1)[&rate=6.071667307178153E-4]:3.176858956155E-2,102[&rate=6.071667307178153E-4]:4.56918026705E-2)[&rate=6.071667307178153E-4]:7.345349603434E-2)[&rate=6.071667307178153E-4]:1.644116696936E-1,(3[&rate=6.071667307178153E-4]:7.833026269014E-1,(((10[&rate=6.071667307178153E-4]:4.241509063304E-1,15[&rate=6.071667307178153E-4]:4.625070707138E-1)[&rate=6.071667307178153E-4]:1.497545651672E-1,(6[&rate=6.071667307178153E-4]:5.208353460797E-1,18[&rate=6.071667307178153E-4]:5.838490447099E-1)[&rate=6.071667307178153E-4]:3.663176925345E-2)[&rate=6.071667307178153E-4]:1.23313062395E-1,((83[&rate=6.071667307178153E-4]:3.013587599846E-1,(88[&rate=6.071667307178153E-4]:6.955093700109E-2,89[&rate=6.071667307178153E-4]:8.32495671381E-2)[&rate=6.071667307178153E-4]:2.318078229835E-1)[&rate=6.071667307178153E-4]:9.01600233125E-2,((92[&rate=6.071667307178153E-4]:3.134250377085E-2,(91[&rate=6.071667307178153E-4]:2.42528707223E-2,90[&rate=6.071667307178153E-4]:2.42528707223E-2)[&rate=6.071667307178153E-4]:7.089633048548E-3)[&rate=6.071667307178153E-4]:1.301501902883E-1,((((86[&rate=6.071667307178153E-4]:1.824174650281E-2,93[&rate=6.071667307178153E-4]:3.194037663983E-2)[&rate=6.071667307178153E-4]:1.900237290757E-2,84[&rate=6.071667307178153E-4]:3.724411941038E-2)[&rate=6.071667307178153E-4]:6.464221194529E-2,85[&rate=6.071667307178153E-4]:1.018863313557E-1)[&rate=6.071667307178153E-4]:2.880954388396E-2,87[&rate=6.071667307178153E-4]:1.306958752396E-1)[&rate=6.071667307178153E-4]:1.709818868251E-2)[&rate=6.071667307178153E-4]:2.437247193749E-1)[&rate=6.071667307178153E-4]:7.769326273078E-1)[&rate=6.071667307178153E-4]:1.545772436937E-1)[&rate=6.071667307178153E-4]:4.975146154697E-1)[&rate=6.071667307178153E-4]:4.002644005202E-1)[&rate=6.071667307178153E-4]:5.290903693702E-1,39[&rate=6.071667307178153E-4]:2.342681272402E-1)[&rate=6.071667307178153E-4]:2.486279333424E-1)[&rate=6.071667307178153E-4]:3.044250299628E-2,((147[&rate=6.071667307178153E-4]:5.239153062176E-1,((((26[&rate=6.071667307178153E-4]:5.006256232926E-1,(7[&rate=6.071667307178153E-4]:1.686902936475E-1,8[&rate=6.071667307178153E-4]:1.686902936475E-1)[&rate=6.071667307178153E-4]:2.250860145765E-1)[&rate=6.071667307178153E-4]:1.499451380603E-1,(31[&rate=6.071667307178153E-4]:5.377532785194E-1,(22[&rate=6.071667307178153E-4]:1.394921996569E-1,27[&rate=6.071667307178153E-4]:1.559305558213E-1)[&rate=6.071667307178153E-4]:3.434665583144E-1)[&rate=6.071667307178153E-4]:1.566530992719E-1)[&rate=6.071667307178153E-4]:1.070825014667E-1,2[&rate=6.071667307178153E-4]:5.740916189839E-1)[&rate=6.071667307178153E-4]:1.644075879352E0,146[&rate=6.071667307178153E-4]:3.816602747419E-1)[&rate=6.071667307178153E-4]:2.050965615303E-1)[&rate=6.071667307178153E-4]:3.213878349772E-2,((98[&rate=6.071667307178153E-4]:4.545980743591E-1,(96[&rate=6.071667307178153E-4]:3.357507912865E-1,99[&rate=6.071667307178153E-4]:3.712699169694E-1)[&rate=6.071667307178153E-4]:1.051860808869E-1)[&rate=6.071667307178153E-4]:2.592599453265E-2,((100[&rate=6.071667307178153E-4]:2.398522127042E-1,94[&rate=6.071667307178153E-4]:2.398522127042E-1)[&rate=6.071667307178153E-4]:9.553977212537E-2,95[&rate=6.071667307178153E-4]:4.200914383816E-1)[&rate=6.071667307178153E-4]:7.136159225888E-2)[&rate=6.071667307178153E-4]:1.465682721896E-1)[&rate=6.071667307178153E-4]:1.466152304391E-2)[&rate=6.071667307178153E-4]:2.036275372075E-2,40[&rate=6.071667307178153E-4]:5.337013172997E-1)[&rate=6.071667307178153E-4]:1.1664744222E-1,97[&rate=6.071667307178153E-4]:5.793105081535E-1)[&rate=6.071667307178153E-4]:2.039239842426E-1,38[&rate=6.071667307178153E-4]:7.859667328333E-1)[&rate=6.071667307178153E-4]:3.893064028661E-1)[&rate=6.071667307178153E-4]:2.138267356382E-1)[&rate=6.071667307178153E-4]:3.031039537063E-2,((((57[&rate=6.071667307178153E-4]:3.194465326052E-1,(((58[&rate=6.071667307178153E-4]:1.285744120329E-1,54[&rate=6.071667307178153E-4]:7.11973628526E-2)[&rate=6.071667307178153E-4]:3.735391646582E-3,37[&rate=6.071667307178153E-4]:1.514354867396E-1)[&rate=6.071667307178153E-4]:1.058969619327E-1,(56[&rate=6.071667307178153E-4]:1.467720229595E-1,55[&rate=6.071667307178153E-4]:1.467720229595E-1)[&rate=6.071667307178153E-4]:6.411233828095E-2)[&rate=6.071667307178153E-4]:9.7633209616E-2)[&rate=6.071667307178153E-4]:7.695472858039E-2,59[&rate=6.071667307178153E-4]:3.936690207485E-1)[&rate=6.071667307178153E-4]:2.920600801363E-1,68[&rate=6.071667307178153E-4]:6.365487730159E-1)[&rate=6.071667307178153E-4]:4.468968161583E-1,(125[&rate=6.071667307178153E-4]:9.397176262421E-1,(53[&rate=6.071667307178153E-4]:7.666648845141E-1,(((134[&rate=6.071667307178153E-4]:7.133358887761E-1,(137[&rate=6.071667307178153E-4]:6.925817866333E-1,133[&rate=6.071667307178153E-4]:6.514858962223E-1)[&rate=6.071667307178153E-4]:9.198697885497E-2)[&rate=6.071667307178153E-4]:5.020433907603E-1,((((81[&rate=6.071667307178153E-4]:2.57431451805E-1,(80[&rate=6.071667307178153E-4]:8.146665560007E-2,71[&rate=6.071667307178153E-4]:6.228857340834E-2)[&rate=6.071667307178153E-4]:1.75964796205E-1)[&rate=6.071667307178153E-4]:1.983899086023E-1,(77[&rate=6.071667307178153E-4]:4.204357629249E-1,73[&rate=6.071667307178153E-4]:4.259152149796E-1)[&rate=6.071667307178153E-4]:7.922121392091E-2)[&rate=6.071667307178153E-4]:1.266589335906E-1,((82[&rate=6.071667307178153E-4]:2.249135046105E-1,(78[&rate=6.071667307178153E-4]:5.305468632155E-2,72[&rate=6.071667307178153E-4]:3.113687810224E-2)[&rate=6.071667307178153E-4]:1.636396402069E-1)[&rate=6.071667307178153E-4]:1.382956138384E-2,79[&rate=6.071667307178153E-4]:2.305238879123E-1)[&rate=6.071667307178153E-4]:3.60175584168E-1)[&rate=6.071667307178153E-4]:3.281997230202E-1,(75[&rate=6.071667307178153E-4]:7.114968990575E-1,(76[&rate=6.071667307178153E-4]:6.504450359893E-1,(74[&rate=6.071667307178153E-4]:6.19342995461E-1,70[&rate=6.071667307178153E-4]:5.809868310775E-1)[&rate=6.071667307178153E-4]:3.110204052829E-2)[&rate=6.071667307178153E-4]:6.105186306827E-2)[&rate=6.071667307178153E-4]:2.484981864537E-1)[&rate=6.071667307178153E-4]:2.499047419702E-1)[&rate=6.071667307178153E-4]:5.922394304236E-2,(52[&rate=6.071667307178153E-4]:2.059015316649E-1,(103[&rate=6.071667307178153E-4]:6.001750285505E-1,(29[&rate=6.071667307178153E-4]:6.101554939235E-1,(5[&rate=6.071667307178153E-4]:1.940898627232E-1,12[&rate=6.071667307178153E-4]:2.324460271066E-1)[&rate=6.071667307178153E-4]:2.708601517483E-1)[&rate=6.071667307178153E-4]:2.228962469559E-1)[&rate=6.071667307178153E-4]:1.270020237675E0)[&rate=6.071667307178153E-4]:3.249559015581E-1)[&rate=6.071667307178153E-4]:2.440041726024E-1)[&rate=6.071667307178153E-4]:3.834352553892E-1)[&rate=6.071667307178153E-4]:3.103946295988E-1)[&rate=6.071667307178153E-4]:2.813198687908E-1)[&rate=6.071667307178153E-4]:5.360743735883E-2)[&rate=6.071667307178153E-4]:2.027174295517E-2)[&rate=6.071667307178153E-4]:5.411695015006E-2);
tree STATE_62280000 [&joint=-21003.77436688032,lnP=-21003.77436688032] = [&R] (((((((45[&rate=5.39305663790744E-4]:8.038347316881E-1,(((49[&rate=5.39305663790744E-4]:4.669534428297E-1,(44[&rate=5.39305663790744E-4]:4.452687307461E-1,51[&rate=5.39305663790744E-4]:4.234108072489E-1)[&rate=5.39305663790744E-4]:4.900711645512E-2)[&rate=5.39305663790744E-4]:1.968239457375E-1,(46[&rate=5.39305663790744E-4]:5.67682488524E-1,(((42[&rate=5.39305663790744E-4]:1.562357110306E-1,48[&rate=5.39305663790744E-4]:1.944870771508E-1)[&rate=5.39305663790744E-4]:2.13033576031E-2,41[&rate=5.39305663790744E-4]:1.720745877595E-1)[&rate=5.39305663790744E-4]:3.14912916391E-1,43[&rate=5.39305663790744E-4]:5.416323128934E-1)[&rate=5.39305663790744E-4]:2.605017563057E-2)[&rate=5.39305663790744E-4]:1.28881785289E-1)[&rate=5.39305663790744E-4]:6.320774452457E-3,(47[&rate=5.39305663790744E-4]:5.221294926615E-1,50[&rate=5.39305663790744E-4]:4.893426074158E-1)[&rate=5.39305663790744E-4]:1.807555556039E-1)[&rate=5.39305663790744E-4]:1.091464047341E-1)[&rate=5.39305663790744E-4]:3.173945591995E-1,((128[&rate=5.39305663790744E-4]:1.476718578049E0,((118[&rate=5.39305663790744E-4]:7.477234643869E-1,(69[&rate=5.39305663790744E-4]:7.499799488676E-1,(((130[&rate=5.39305663790744E-4]:1.243494354643E-1,129[&rate=5.39305663790744E-4]:1.243494354643E-1)[&rate=5.39305663790744E-4]:2.160909520109E-3,132[&rate=5.39305663790744E-4]:1.292500710118E-1)[&rate=5.39305663790744E-4]:2.30889874373E-1,131[&rate=5.39305663790744E-4]:3.601399453848E-1)[&rate=5.39305663790744E-4]:2.446345240306E-1)[&rate=5.39305663790744E-4]:8.702419628885E-3)[&rate=5.39305663790744E-4]:7.000178650025E-1,((((60[&rate=5.39305663790744E-4]:6.500636518867E-2,64[&rate=5.39305663790744E-4]:2.156912966954E-1)[&rate=5.39305663790744E-4]:1.803310040533E-1,65[&rate=5.39305663790744E-4]:2.45337369242E-1)[&rate=5.39305663790744E-4]:1.876424269727E-2,62[&rate=5.39305663790744E-4]:4.55882433857E-1)[&rate=5.39305663790744E-4]:1.33011572031E-1,(61[&rate=5.39305663790744E-4]:8.653266197019E-2,63[&rate=5.39305663790744E-4]:4.543677155915E-2)[&rate=5.39305663790744E-4]:5.023613439178E-1)[&rate=5.39305663790744E-4]:8.588473235014E-1)[&rate=5.39305663790744E-4]:1.687032760569E-1)[&rate=5.39305663790744E-4]:2.659464605114E-1,(((127[&rate=5.39305663790744E-4]:2.19920758719E0,121[&rate=5.39305663790744E-4]:1.758111696779E0)[&rate=5.39305663790744E-4]:4.012537573068E-1,35[&rate=5.39305663790744E-4]:3.333805682551E-2)[&rate=5.39305663790744E-4]:1.131962910765E-1,36[&rate=5.39305663790744E-4]:1.931096903678E-1)[&rate=5.39305663790744E-4]:6.736356737067E-2)[&rate=5.39305663790744E-4]:1.519604646186E-1)[&rate=5.39305663790744E-4]:4.570850285987E-1,(((((95[&rate=5.39305663790744E-4]:3.36998986598E-1,(100[&rate=5.39305663790744E-4]:1.863990977072E-1,94[&rate=5.39305663790744E-4]:1.863990977072E-1)[&rate=5.39305663790744E-4]:6.590043533871E-2)[&rate=5.39305663790744E-4]:3.001581246857E-1,98[&rate=5.39305663790744E-4]:6.262281495349E-1)[&rate=5.39305663790744E-4]:1.048676813671E-1,(96[&rate=5.39305663790744E-4]:4.662496210136E-1,99[&rate=5.39305663790744E-4]:5.017687466964E-1)[&rate=5.39305663790744E-4]:2.511850077028E-1)[&rate=5.39305663790744E-4]:1.032606120787E-1,(146[&rate=5.39305663790744E-4]:7.040705559996E-1,((16[&rate=5.39305663790744E-4]:2.21047769075E0,(((31[&rate=5.39305663790744E-4]:7.026344696676E-1,(22[&rate=5.39305663790744E-4]:3.538556491321E-1,27[&rate=5.39305663790744E-4]:3.702940052965E-1)[&rate=5.39305663790744E-4]:2.939842999874E-1)[&rate=5.39305663790744E-4]:1.023247651865E-1,(26[&rate=5.39305663790744E-4]:4.72857570473E-1,(7[&rate=5.39305663790744E-4]:5.69612818785E-2,8[&rate=5.39305663790744E-4]:5.69612818785E-2)[&rate=5.39305663790744E-4]:3.09046973526E-1)[&rate=5.39305663790744E-4]:2.882660479427E-1)[&rate=5.39305663790744E-4]:2.569386351853E-1,2[&rate=5.39305663790744E-4]:8.345006097653E-1)[&rate=5.39305663790744E-4]:1.247209957697E0)[&rate=5.39305663790744E-4]:4.119553352257E-1,((40[&rate=5.39305663790744E-4]:5.14409401077E-1,39[&rate=5.39305663790744E-4]:5.14409401077E-1)[&rate=5.39305663790744E-4]:1.082680069713E-2,((147[&rate=5.39305663790744E-4]:5.104453784706E-1,(101[&rate=5.39305663790744E-4]:1.202851847881E0,((((10[&rate=5.39305663790744E-4]:5.192086839435E-1,15[&rate=5.39305663790744E-4]:5.57564848327E-1)[&rate=5.39305663790744E-4]:2.97779633191E-1,(18[&rate=5.39305663790744E-4]:8.219776287049E-1,6[&rate=5.39305663790744E-4]:7.589639300748E-1)[&rate=5.39305663790744E-4]:4.158603089537E-2)[&rate=5.39305663790744E-4]:1.698349417682E-1,(((88[&rate=5.39305663790744E-4]:6.013755929113E-2,89[&rate=5.39305663790744E-4]:7.383618942815E-2)[&rate=5.39305663790744E-4]:4.800037166607E-1,(((91[&rate=5.39305663790744E-4]:2.461630501119E-2,90[&rate=5.39305663790744E-4]:2.461630501119E-2)[&rate=5.39305663790744E-4]:1.065203007353E-1,92[&rate=5.39305663790744E-4]:1.311366057465E-1)[&rate=5.39305663790744E-4]:1.180223000383E-1,(((84[&rate=5.39305663790744E-4]:4.566760389113E-2,93[&rate=5.39305663790744E-4]:5.936623402815E-2)[&rate=5.39305663790744E-4]:1.520983842101E-1,((83[&rate=5.39305663790744E-4]:7.998098278527E-2,85[&rate=5.39305663790744E-4]:7.998098278527E-2)[&rate=5.39305663790744E-4]:1.007798716576E-1,86[&rate=5.39305663790744E-4]:1.807608544429E-1)[&rate=5.39305663790744E-4]:1.70051336583E-2)[&rate=5.39305663790744E-4]:2.022391502788E-2,87[&rate=5.39305663790744E-4]:2.179899031291E-1)[&rate=5.39305663790744E-4]:1.747037251873E-2)[&rate=5.39305663790744E-4]:3.04681000304E-1)[&rate=5.39305663790744E-4]:8.291595907553E-1,3[&rate=5.39305663790744E-4]:8.295748393099E-1)[&rate=5.39305663790744E-4]:8.875526890796E-2)[&rate=5.39305663790744E-4]:6.371018016374E-1,(((102[&rate=5.39305663790744E-4]:1.319080725862E-1,(((23[&rate=5.39305663790744E-4]:5.000170190274E-1,(20[&rate=5.39305663790744E-4]:3.394733159024E-1,25[&rate=5.39305663790744E-4]:3.586513980941E-1)[&rate=5.39305663790744E-4]:1.52324525043E-1)[&rate=5.39305663790744E-4]:4.186178827306E-1,(140[&rate=5.39305663790744E-4]:6.983156349561E-1,11[&rate=5.39305663790744E-4]:7.174937171478E-1)[&rate=5.39305663790744E-4]:1.16209677761E-1)[&rate=5.39305663790744E-4]:3.562517723787E-1,(24[&rate=5.39305663790744E-4]:1.011945061426E0,((28[&rate=5.39305663790744E-4]:7.893088569191E-1,21[&rate=5.39305663790744E-4]:7.646513226727E-1)[&rate=5.39305663790744E-4]:1.4738201531E-1,1[&rate=5.39305663790744E-4]:1.503895023662E-1)[&rate=5.39305663790744E-4]:8.073364125123E-2)[&rate=5.39305663790744E-4]:2.739005168208E-1)[&rate=5.39305663790744E-4]:7.706329956201E-3)[&rate=5.39305663790744E-4]:7.094602222843E-2,((((117[&rate=5.39305663790744E-4]:6.185631613087E-1,105[&rate=5.39305663790744E-4]:5.884261750073E-1)[&rate=5.39305663790744E-4]:3.54706284841E-2,110[&rate=5.39305663790744E-4]:6.458146117105E-1)[&rate=5.39305663790744E-4]:7.461323545426E-2,((((30[&rate=5.39305663790744E-4]:2.156192368066E-1,4[&rate=5.39305663790744E-4]:4.301649708058E-2)[&rate=5.39305663790744E-4]:4.67117364378E-1,(113[&rate=5.39305663790744E-4]:4.722854084636E-1,112[&rate=5.39305663790744E-4]:4.722854084636E-1)[&rate=5.39305663790744E-4]:9.538269957011E-2)[&rate=5.39305663790744E-4]:3.463316063606E-2,9[&rate=5.39305663790744E-4]:5.940820905877E-1)[&rate=5.39305663790744E-4]:9.434653149548E-2,(17[&rate=5.39305663790744E-4]:3.424006828931E-1,14[&rate=5.39305663790744E-4]:3.040445185094E-1)[&rate=5.39305663790744E-4]:3.926032816559E-1)[&rate=5.39305663790744E-4]:2.925949905415E-2)[&rate=5.39305663790744E-4]:4.020278195596E-1,((116[&rate=5.39305663790744E-4]:8.149924385885E-1,(((148[&rate=5.39305663790744E-4]:4.135709559795E-1,143[&rate=5.39305663790744E-4]:4.108312299521E-1)[&rate=5.39305663790744E-4]:2.579236573621E-1,(109[&rate=5.39305663790744E-4]:4.236505488499E-1,(108[&rate=5.39305663790744E-4]:3.912386685176E-1,(107[&rate=5.39305663790744E-4]:3.544891803704E-1,(114[&rate=5.39305663790744E-4]:1.731321014062E-2,104[&rate=5.39305663790744E-4]:7.75871827434E-2)[&rate=5.39305663790744E-4]:2.76901997627E-1)[&rate=5.39305663790744E-4]:3.948921417458E-2)[&rate=5.39305663790744E-4]:1.049407211316E-2)[&rate=5.39305663790744E-4]:2.889399549025E-1)[&rate=5.39305663790744E-4]:4.167438549998E-2,(139[&rate=5.39305663790744E-4]:6.978165769237E-1,(106[&rate=5.39305663790744E-4]:2.4685080977E-1,111[&rate=5.39305663790744E-4]:2.632891659344E-1)[&rate=5.39305663790744E-4]:2.591849452359E-1)[&rate=5.39305663790744E-4]:2.290510520547E-1)[&rate=5.39305663790744E-4]:1.401796041307E-1)[&rate=5.39305663790744E-4]:1.651099308349E-1,((19[&rate=5.39305663790744E-4]:3.259867228881E-1,13[&rate=5.39305663790744E-4]:2.876305585044E-1)[&rate=5.39305663790744E-4]:3.180668931475E-1,115[&rate=5.39305663790744E-4]:5.2350567083E-1)[&rate=5.39305663790744E-4]:4.565966985935E-1)[&rate=5.39305663790744E-4]:6.564096853376E-2)[&rate=5.39305663790744E-4]:1.488915787752E-1)[&rate=5.39305663790744E-4]:2.185780965875E-2,(142[&rate=5.39305663790744E-4]:4.124755089604E-1,((145[&rate=5.39305663790744E-4]:1.236004377456E-1,144[&rate=5.39305663790744E-4]:1.181209856906E-1)[&rate=5.39305663790744E-4]:6.378658622355E-2,141[&rate=5.39305663790744E-4]:1.846472979415E-1)[&rate=5.39305663790744E-4]:2.250884849913E-1)[&rate=5.39305663790744E-4]:1.058811737979E0)[&rate=5.39305663790744E-4]:3.334597314093E-1)[&rate=5.39305663790744E-4]:6.501596640532E-1)[&rate=5.39305663790744E-4]:2.23380640403E-1)[&rate=5.39305663790744E-4]:6.545556728783E-2,97[&rate=5.39305663790744E-4]:4.474856452119E-1)[&rate=5.39305663790744E-4]:6.712305196062E-3)[&rate=5.39305663790744E-4]:1.170389808425E-2)[&rate=5.39305663790744E-4]:4.691187690629E-2)[&rate=5.39305663790744E-4]:1.220891656698E-1)[&rate=5.39305663790744E-4]:4.036730049274E-1,38[&rate=5.39305663790744E-4]:1.041308136433E0)[&rate=5.39305663790744E-4]:3.840007185727E-1)[&rate=5.39305663790744E-4]:1.524159883553E-1,((((59[&rate=5.39305663790744E-4]:2.700448376013E-1,57[&rate=5.39305663790744E-4]:2.727770780384E-1)[&rate=5.39305663790744E-4]:1.707171950172E-1,(((37[&rate=5.39305663790744E-4]:1.093204511231E-1,54[&rate=5.39305663790744E-4]:3.281771888267E-2)[&rate=5.39305663790744E-4]:2.855854303673E-1,58[&rate=5.39305663790744E-4]:3.757801984303E-1)[&rate=5.39305663790744E-4]:1.869835005484E-2,(56[&rate=5.39305663790744E-4]:3.626333156963E-1,55[&rate=5.39305663790744E-4]:3.626333156963E-1)[&rate=5.39305663790744E-4]:4.522828417174E-3)[&rate=5.39305663790744E-4]:6.540916719341E-2)[&rate=5.39305663790744E-4]:1.072093164153E-1,68[&rate=5.39305663790744E-4]:4.987910211648E-1)[&rate=5.39305663790744E-4]:7.503435889475E-1,(125[&rate=5.39305663790744E-4]:9.637360210451E-1,(((((80[&rate=5.39305663790744E-4]:2.765061700579E-1,81[&rate=5.39305663790744E-4]:2.765061700579E-1)[&rate=5.39305663790744E-4]:3.73896860127E-1,71[&rate=5.39305663790744E-4]:6.312249479931E-1)[&rate=5.39305663790744E-4]:6.639224961125E-2,(77[&rate=5.39305663790744E-4]:5.548614605713E-1,((82[&rate=5.39305663790744E-4]:2.69304319263E-1,(79[&rate=5.39305663790744E-4]:9.968179963143E-2,(78[&rate=5.39305663790744E-4]:2.512674228437E-2,72[&rate=5.39305663790744E-4]:3.208934065057E-3)[&rate=5.39305663790744E-4]:7.455505734706E-2)[&rate=5.39305663790744E-4]:1.614033415495E-1)[&rate=5.39305663790744E-4]:1.611970975082E-1,73[&rate=5.39305663790744E-4]:4.633781291E-1)[&rate=5.39305663790744E-4]:9.696278352607E-2)[&rate=5.39305663790744E-4]:2.057694356632E-1)[&rate=5.39305663790744E-4]:2.200124321693E-1,(75[&rate=5.39305663790744E-4]:7.628274648423E-1,((74[&rate=5.39305663790744E-4]:5.866979026807E-1,76[&rate=5.39305663790744E-4]:5.866979026807E-1)[&rate=5.39305663790744E-4]:7.025613997162E-2,70[&rate=5.39305663790744E-4]:6.185978782688E-1)[&rate=5.39305663790744E-4]:1.0587342219E-1)[&rate=5.39305663790744E-4]:2.232953156162E-1)[&rate=5.39305663790744E-4]:7.544326739941E-1,((52[&rate=5.39305663790744E-4]:3.569091632801E-1,((137[&rate=5.39305663790744E-4]:5.26637299536E-1,(134[&rate=5.39305663790744E-4]:4.055669659071E-1,133[&rate=5.39305663790744E-4]:4.357039522083E-1)[&rate=5.39305663790744E-4]:4.983745691665E-2)[&rate=5.39305663790744E-4]:5.49217806189E-1,(103[&rate=5.39305663790744E-4]:4.789905562432E-1,(29[&rate=5.39305663790744E-4]:5.916141173626E-1,(5[&rate=5.39305663790744E-4]:1.029364287433E-1,12[&rate=5.39305663790744E-4]:1.412925931267E-1)[&rate=5.39305663790744E-4]:3.434722091673E-1)[&rate=5.39305663790744E-4]:1.202531512094E-1)[&rate=5.39305663790744E-4]:1.446179617975E0)[&rate=5.39305663790744E-4]:9.603272362301E-2)[&rate=5.39305663790744E-4]:4.550725415671E-1,53[&rate=5.39305663790744E-4]:8.037849835358E-1)[&rate=5.39305663790744E-4]:1.903074123047E-1)[&rate=5.39305663790744E-4]:1.800261388658E-1)[&rate=5.39305663790744E-4]:4.520652557339E-1)[&rate=5.39305663790744E-4]:2.739454245053E-1)[&rate=5.39305663790744E-4]:5.396325778764E-3,33[&rate=5.39305663790744E-4]:1.013036678296E-1)[&rate=5.39305663790744E-4]:6.791445205496E-2,32[&rate=5.39305663790744E-4]:1.637386678298E-1)[&rate=5.39305663790744E-4]:4.49177230572E-2,(34[&rate=5.39305663790744E-4]:5.932059639617E-2,((66[&rate=5.39305663790744E-4]:7.481121370277E-1,(67[&rate=5.39305663790744E-4]:3.163483077265E-1,(122[&rate=5.39305663790744E-4]:4.385374895045E-1,(123[&rate=5.39305663790744E-4]:3.628458167833E-2,124[&rate=5.39305663790744E-4]:3.35523412412E-2)[&rate=5.39305663790744E-4]:4.022529078262E-1)[&rate=5.39305663790744E-4]:3.790833685627E-1)[&rate=5.39305663790744E-4]:4.317638293012E-1)[&rate=5.39305663790744E-4]:1.976074077254E-2,((120[&rate=5.39305663790744E-4]:1.725307567435E0,(119[&rate=5.39305663790744E-4]:1.069223263604E0,(135[&rate=5.39305663790744E-4]:3.991014555095E-1,(138[&rate=5.39305663790744E-4]:2.79534693272E-1,136[&rate=5.39305663790744E-4]:1.480278439568E-1)[&rate=5.39305663790744E-4]:3.195667622376E-1)[&rate=5.39305663790744E-4]:3.221766026147E-1)[&rate=5.39305663790744E-4]:7.519747147899E-1)[&rate=5.39305663790744E-4]:2.464906278821E-1,126[&rate=5.39305663790744E-4]:1.281986083632E0)[&rate=5.39305663790744E-4]:7.330609838533E-1)[&rate=5.39305663790744E-4]:1.54461417226E-1)[&rate=5.39305663790744E-4]:1.712536027099E-1);
tree STATE_62370000 [&joint=-20986.66233952178,lnP=-20986.66233952178] = [&R] (((((57[&rate=5.298669477901471E-4]:5.869497869318E-1,(((37[&rate=5.298669477901471E-4]:2.633685934924E-1,54[&rate=5.298669477901471E-4]:1.86865861252E-1)[&rate=5.298669477901471E-4]:1.690944433785E-1,(58[&rate=5.298669477901471E-4]:2.763669528698E-1,59[&rate=5.298669477901471E-4]:2.572412698097E-1)[&rate=5.298669477901471E-4]:1.36970400941E-1)[&rate=5.298669477901471E-4]:1.655930788386E-2,(56[&rate=5.298669477901471E-4]:2.827034735458E-1,55[&rate=5.298669477901471E-4]:2.827034735458E-1)[&rate=5.298669477901471E-4]:1.198707837771E-1)[&rate=5.298669477901471E-4]:1.734465678602E-1)[&rate=5.298669477901471E-4]:2.417227967836E-1,68[&rate=5.298669477901471E-4]:7.767600154094E-1)[&rate=5.298669477901471E-4]:2.703880117457E-1,(125[&rate=5.298669477901471E-4]:9.019013841137E-1,((((((80[&rate=5.298669477901471E-4]:1.356866845048E-1,81[&rate=5.298669477901471E-4]:1.356866845048E-1)[&rate=5.298669477901471E-4]:2.919888035646E-1,((72[&rate=5.298669477901471E-4]:2.094614829316E-1,78[&rate=5.298669477901471E-4]:2.313792911509E-1)[&rate=5.298669477901471E-4]:6.59210795197E-2,(82[&rate=5.298669477901471E-4]:2.580342343184E-1,79[&rate=5.298669477901471E-4]:2.498150562363E-1)[&rate=5.298669477901471E-4]:4.748531443437E-2)[&rate=5.298669477901471E-4]:1.38594295481E-1)[&rate=5.298669477901471E-4]:1.120469994415E-1,(71[&rate=5.298669477901471E-4]:4.002383846113E-1,(77[&rate=5.298669477901471E-4]:3.001661049199E-1,73[&rate=5.298669477901471E-4]:3.056455569746E-1)[&rate=5.298669477901471E-4]:1.630859783215E-1)[&rate=5.298669477901471E-4]:1.203060207079E-1)[&rate=5.298669477901471E-4]:5.183735281145E-2,(75[&rate=5.298669477901471E-4]:5.498575667296E-1,(74[&rate=5.298669477901471E-4]:4.397325624819E-1,(76[&rate=5.298669477901471E-4]:4.373669981198E-1,70[&rate=5.298669477901471E-4]:3.990108337364E-1)[&rate=5.298669477901471E-4]:2.365564362058E-3)[&rate=5.298669477901471E-4]:1.101250042477E-1)[&rate=5.298669477901471E-4]:9.101734208592E-2)[&rate=5.298669477901471E-4]:1.035333217979E0,(53[&rate=5.298669477901471E-4]:8.721205812053E-1,((103[&rate=5.298669477901471E-4]:7.916184846612E-1,(29[&rate=5.298669477901471E-4]:4.067379625286E-1,(5[&rate=5.298669477901471E-4]:7.94315976848E-2,12[&rate=5.298669477901471E-4]:1.177877620683E-1)[&rate=5.298669477901471E-4]:1.821008853918E-1)[&rate=5.298669477901471E-4]:6.177572344614E-1)[&rate=5.298669477901471E-4]:1.40458593396E0,52[&rate=5.298669477901471E-4]:5.319106840604E-1)[&rate=5.298669477901471E-4]:3.484066184563E-1)[&rate=5.298669477901471E-4]:5.76244869772E-2)[&rate=5.298669477901471E-4]:2.501097085083E-2,(133[&rate=5.298669477901471E-4]:6.678502809049E-1,(134[&rate=5.298669477901471E-4]:5.181133949646E-1,137[&rate=5.298669477901471E-4]:5.893462716768E-1)[&rate=5.298669477901471E-4]:1.195998996392E-1)[&rate=5.298669477901471E-4]:1.068985255097E0)[&rate=5.298669477901471E-4]:1.575278587416E-1)[&rate=5.298669477901471E-4]:3.119133097081E-1)[&rate=5.298669477901471E-4]:3.095882594669E-1,((67[&rate=5.298669477901471E-4]:3.512990374409E-1,((123[&rate=5.298669477901471E-4]:1.164650625215E-1,124[&rate=5.298669477901471E-4]:1.137328220844E-1)[&rate=5.298669477901471E-4]:2.740084161483E-1,122[&rate=5.298669477901471E-4]:3.904734786698E-1)[&rate=5.298669477901471E-4]:4.620981091117E-1)[&rate=5.298669477901471E-4]:1.739313640404E-1,(((((135[&rate=5.298669477901471E-4]:5.392327793915E-1,(138[&rate=5.298669477901471E-4]:1.989441020411E-1,136[&rate=5.298669477901471E-4]:6.743725272585E-2)[&rate=5.298669477901471E-4]:5.402886773505E-1)[&rate=5.298669477901471E-4]:1.103758310339E0,120[&rate=5.298669477901471E-4]:1.895045884251E0)[&rate=5.298669477901471E-4]:2.240320783283E-2,126[&rate=5.298669477901471E-4]:1.227636980399E0)[&rate=5.298669477901471E-4]:4.180458067319E-2,119[&rate=5.298669477901471E-4]:2.055144083716E0)[&rate=5.298669477901471E-4]:2.605980320865E-1,66[&rate=5.298669477901471E-4]:2.828654034734E-1)[&rate=5.298669477901471E-4]:2.423649980079E-1)[&rate=5.298669477901471E-4]:2.837852473684E-1)[&rate=5.298669477901471E-4]:2.535937437204E-1,((32[&rate=5.298669477901471E-4]:2.853674483854E-2,((((((((((64[&rate=5.298669477901471E-4]:2.931891947359E-1,60[&rate=5.298669477901471E-4]:1.425042632292E-1)[&rate=5.298669477901471E-4]:4.714593411466E-3,(62[&rate=5.298669477901471E-4]:2.746703094257E-1,65[&rate=5.298669477901471E-4]:8.288948750796E-2)[&rate=5.298669477901471E-4]:6.432936913274E-2)[&rate=5.298669477901471E-4]:2.387616040053E-1,(61[&rate=5.298669477901471E-4]:6.135579549611E-2,63[&rate=5.298669477901471E-4]:2.025990508506E-2)[&rate=5.298669477901471E-4]:5.164054870676E-1)[&rate=5.298669477901471E-4]:1.191975382538E0,128[&rate=5.298669477901471E-4]:1.630010637705E0)[&rate=5.298669477901471E-4]:1.452672411545E-2,(45[&rate=5.298669477901471E-4]:7.118926290827E-1,((47[&rate=5.298669477901471E-4]:3.933979459442E-1,51[&rate=5.298669477901471E-4]:3.660755415727E-1)[&rate=5.298669477901471E-4]:2.578089532088E-1,((50[&rate=5.298669477901471E-4]:3.611684761375E-1,49[&rate=5.298669477901471E-4]:3.611684761375E-1)[&rate=5.298669477901471E-4]:2.510582717394E-1,((46[&rate=5.298669477901471E-4]:5.782758600558E-1,((48[&rate=5.298669477901471E-4]:3.985407039921E-1,(42[&rate=5.298669477901471E-4]:2.931216806658E-1,41[&rate=5.298669477901471E-4]:2.876571997916E-1)[&rate=5.298669477901471E-4]:6.716765720609E-2)[&rate=5.298669477901471E-4]:1.145156796869E-1,43[&rate=5.298669477901471E-4]:5.239853454276E-1)[&rate=5.298669477901471E-4]:5.429051462827E-2)[&rate=5.298669477901471E-4]:5.545665626016E-2,44[&rate=5.298669477901471E-4]:6.282680354417E-1)[&rate=5.298669477901471E-4]:1.128111680671E-2)[&rate=5.298669477901471E-4]:6.193266030321E-3)[&rate=5.298669477901471E-4]:6.888245124103E-2)[&rate=5.298669477901471E-4]:1.592485204462E-1)[&rate=5.298669477901471E-4]:7.389571142438E-2,(69[&rate=5.298669477901471E-4]:1.335355874093E0,(((131[&rate=5.298669477901471E-4]:2.631442988269E-1,130[&rate=5.298669477901471E-4]:2.604045727995E-1)[&rate=5.298669477901471E-4]:2.136830957777E-1,(132[&rate=5.298669477901471E-4]:2.150167962488E-1,129[&rate=5.298669477901471E-4]:2.122770702215E-1)[&rate=5.298669477901471E-4]:2.618105983557E-1)[&rate=5.298669477901471E-4]:6.977840469069E-1,118[&rate=5.298669477901471E-4]:1.308858016854E0)[&rate=5.298669477901471E-4]:1.553895312944E-2)[&rate=5.298669477901471E-4]:5.337621306584E-1)[&rate=5.298669477901471E-4]:1.921845106311E-2,(35[&rate=5.298669477901471E-4]:3.990828979734E-2,(36[&rate=5.298669477901471E-4]:3.184652510855E-2,121[&rate=5.298669477901471E-4]:2.111298579903E0)[&rate=5.298669477901471E-4]:5.463710715455E-2)[&rate=5.298669477901471E-4]:1.689761112226E-1)[&rate=5.298669477901471E-4]:7.321227560505E-2,127[&rate=5.298669477901471E-4]:2.849219964296E0)[&rate=5.298669477901471E-4]:5.086899188337E-1,(((((101[&rate=5.298669477901471E-4]:1.316286702346E0,(((((87[&rate=5.298669477901471E-4]:2.146118147846E-1,(88[&rate=5.298669477901471E-4]:6.860698923854E-2,89[&rate=5.298669477901471E-4]:8.230561937556E-2)[&rate=5.298669477901471E-4]:1.46004825546E-1)[&rate=5.298669477901471E-4]:1.151511615002E-1,(((91[&rate=5.298669477901471E-4]:2.469905020751E-2,90[&rate=5.298669477901471E-4]:2.469905020751E-2)[&rate=5.298669477901471E-4]:3.941796937228E-2,92[&rate=5.298669477901471E-4]:6.411701957979E-2)[&rate=5.298669477901471E-4]:2.450641965721E-1,(83[&rate=5.298669477901471E-4]:2.244355587495E-1,((84[&rate=5.298669477901471E-4]:2.545620267137E-2,86[&rate=5.298669477901471E-4]:2.545620267137E-2)[&rate=5.298669477901471E-4]:1.119892347169E-2,(85[&rate=5.298669477901471E-4]:1.710635045467E-2,93[&rate=5.298669477901471E-4]:3.080498059168E-2)[&rate=5.298669477901471E-4]:1.954877568839E-2)[&rate=5.298669477901471E-4]:1.877804326064E-1)[&rate=5.298669477901471E-4]:7.104702726535E-2)[&rate=5.298669477901471E-4]:3.428039026993E-2)[&rate=5.298669477901471E-4]:7.98362216272E-1,3[&rate=5.298669477901471E-4]:5.883991651597E-1)[&rate=5.298669477901471E-4]:1.615340176921E-2,(6[&rate=5.298669477901471E-4]:5.823706892699E-1,((10[&rate=5.298669477901471E-4]:3.505055054357E-1,15[&rate=5.298669477901471E-4]:3.888616698192E-1)[&rate=5.298669477901471E-4]:1.936282787419E-1,18[&rate=5.298669477901471E-4]:5.907091266434E-1)[&rate=5.298669477901471E-4]:5.467526125666E-2)[&rate=5.298669477901471E-4]:7.423667217944E-2)[&rate=5.298669477901471E-4]:9.685437426795E-1,(((((24[&rate=5.298669477901471E-4]:8.289872077066E-1,(1[&rate=5.298669477901471E-4]:8.694954737522E-3,(28[&rate=5.298669477901471E-4]:6.569399640059E-1,21[&rate=5.298669477901471E-4]:6.322824297594E-1)[&rate=5.298669477901471E-4]:1.380563605946E-1)[&rate=5.298669477901471E-4]:3.947033516081E-2)[&rate=5.298669477901471E-4]:5.932285399658E-1,102[&rate=5.298669477901471E-4]:2.60571912056E-1)[&rate=5.298669477901471E-4]:1.336543569036E-1,(((20[&rate=5.298669477901471E-4]:3.562349786482E-1,25[&rate=5.298669477901471E-4]:3.754130608399E-1)[&rate=5.298669477901471E-4]:2.927008857953E-1,23[&rate=5.298669477901471E-4]:6.571550425256E-1)[&rate=5.298669477901471E-4]:1.676554089002E-1,(140[&rate=5.298669477901471E-4]:6.093365069062E-1,11[&rate=5.298669477901471E-4]:6.285145890979E-1)[&rate=5.298669477901471E-4]:1.113643554786E-1)[&rate=5.298669477901471E-4]:7.201007490406E-1)[&rate=5.298669477901471E-4]:1.710427491524E-2,(142[&rate=5.298669477901471E-4]:6.118694805069E-1,(144[&rate=5.298669477901471E-4]:5.170966032746E-1,(141[&rate=5.298669477901471E-4]:3.060957978099E-1,145[&rate=5.298669477901471E-4]:3.088355238375E-1)[&rate=5.298669477901471E-4]:2.137405314921E-1)[&rate=5.298669477901471E-4]:8.929342517733E-2)[&rate=5.298669477901471E-4]:1.046036405834E0)[&rate=5.298669477901471E-4]:2.582511265068E-2,((((17[&rate=5.298669477901471E-4]:4.472677074314E-1,14[&rate=5.298669477901471E-4]:4.089115430477E-1)[&rate=5.298669477901471E-4]:3.159578398523E-1,(110[&rate=5.298669477901471E-4]:5.345581020871E-1,105[&rate=5.298669477901471E-4]:5.12640293868E-1)[&rate=5.298669477901471E-4]:1.848318287582E-1)[&rate=5.298669477901471E-4]:5.154493719321E-2,(((9[&rate=5.298669477901471E-4]:3.144671491654E-1,117[&rate=5.298669477901471E-4]:3.254260532751E-1)[&rate=5.298669477901471E-4]:2.558734452263E-1,(112[&rate=5.298669477901471E-4]:4.94509516875E-1,(30[&rate=5.298669477901471E-4]:1.970772564091E-1,4[&rate=5.298669477901471E-4]:2.447451668303E-2)[&rate=5.298669477901471E-4]:4.125007536168E-1)[&rate=5.298669477901471E-4]:8.40502555988E-2)[&rate=5.298669477901471E-4]:1.969135626838E-1,113[&rate=5.298669477901471E-4]:7.754733351576E-1)[&rate=5.298669477901471E-4]:9.409849356266E-4)[&rate=5.298669477901471E-4]:3.40282470884E-1,(((116[&rate=5.298669477901471E-4]:5.96782719977E-1,((106[&rate=5.298669477901471E-4]:1.474425638792E-1,111[&rate=5.298669477901471E-4]:1.638809200436E-1)[&rate=5.298669477901471E-4]:5.828157730465E-2,139[&rate=5.298669477901471E-4]:3.975049631016E-1)[&rate=5.298669477901471E-4]:4.513325513959E-1)[&rate=5.298669477901471E-4]:6.59493541765E-2,(148[&rate=5.298669477901471E-4]:5.269016576609E-1,143[&rate=5.298669477901471E-4]:5.241619316336E-1)[&rate=5.298669477901471E-4]:1.741865808762E-1)[&rate=5.298669477901471E-4]:1.850709720795E-1,((((108[&rate=5.298669477901471E-4]:3.843270745342E-1,(114[&rate=5.298669477901471E-4]:1.335153588872E-1,104[&rate=5.298669477901471E-4]:1.9378933149E-1)[&rate=5.298669477901471E-4]:1.932774690716E-1)[&rate=5.298669477901471E-4]:9.763325574887E-3,107[&rate=5.298669477901471E-4]:3.968301261365E-1)[&rate=5.298669477901471E-4]:1.229601724658E-2,109[&rate=5.298669477901471E-4]:4.283042255748E-1)[&rate=5.298669477901471E-4]:2.912380870111E-1,((19[&rate=5.298669477901471E-4]:4.775742140448E-1,13[&rate=5.298669477901471E-4]:4.392180496611E-1)[&rate=5.298669477901471E-4]:1.354670282452E-1,115[&rate=5.298669477901471E-4]:4.924932970845E-1)[&rate=5.298669477901471E-4]:1.475969607069E-1)[&rate=5.298669477901471E-4]:2.077127884416E-1)[&rate=5.298669477901471E-4]:1.867019639224E-1)[&rate=5.298669477901471E-4]:3.944314682878E-1)[&rate=5.298669477901471E-4]:1.386803791102E-1)[&rate=5.298669477901471E-4]:7.459301187648E-1)[&rate=5.298669477901471E-4]:1.723325024376E-1,97[&rate=5.298669477901471E-4]:4.444167944232E-1)[&rate=5.298669477901471E-4]:1.340326131879E-1,((98[&rate=5.298669477901471E-4]:6.896168623992E-1,((100[&rate=5.298669477901471E-4]:3.342368750477E-1,94[&rate=5.298669477901471E-4]:3.342368750477E-1)[&rate=5.298669477901471E-4]:2.510750381964E-1,95[&rate=5.298669477901471E-4]:6.700113667961E-1)[&rate=5.298669477901471E-4]:3.053445735183E-2)[&rate=5.298669477901471E-4]:3.953355956602E-2,((96[&rate=5.298669477901471E-4]:6.445948775228E-1,99[&rate=5.298669477901471E-4]:6.801140032057E-1)[&rate=5.298669477901471E-4]:2.386468049167E-3,40[&rate=5.298669477901471E-4]:5.322272472113E-1)[&rate=5.298669477901471E-4]:6.850787420764E-2)[&rate=5.298669477901471E-4]:4.875253755834E-2)[&rate=5.298669477901471E-4]:3.041476119103E-2,((39[&rate=5.298669477901471E-4]:5.165784943438E-1,(147[&rate=5.298669477901471E-4]:5.15011861399E-1,16[&rate=5.298669477901471E-4]:2.543127738336E0)[&rate=5.298669477901471E-4]:5.894368212509E-2)[&rate=5.298669477901471E-4]:3.733714066574E-2,(146[&rate=5.298669477901471E-4]:6.700192353893E-1,(2[&rate=5.298669477901471E-4]:8.260225908497E-1,(((22[&rate=5.298669477901471E-4]:4.224925125374E-1,27[&rate=5.298669477901471E-4]:4.389308687018E-1)[&rate=5.298669477901471E-4]:2.349572016645E-1,((7[&rate=5.298669477901471E-4]:3.830284348575E-1,8[&rate=5.298669477901471E-4]:3.830284348575E-1)[&rate=5.298669477901471E-4]:6.049238384787E-2,26[&rate=5.298669477901471E-4]:5.503701337739E-1)[&rate=5.298669477901471E-4]:1.180384845377E-1)[&rate=5.298669477901471E-4]:5.633761829325E-2,31[&rate=5.298669477901471E-4]:7.685818530433E-1)[&rate=5.298669477901471E-4]:2.848379980805E-1)[&rate=5.298669477901471E-4]:1.680503868134E0)[&rate=5.298669477901471E-4]:4.11497885518E-3)[&rate=5.298669477901471E-4]:1.259867851588E-1)[&rate=5.298669477901471E-4]:6.178636967568E-1,38[&rate=5.298669477901471E-4]:1.229460105996E0)[&rate=5.298669477901471E-4]:1.636919359781E-1)[&rate=5.298669477901471E-4]:8.623251293995E-2,34[&rate=5.298669477901471E-4]:1.40054097686E-2)[&rate=5.298669477901471E-4]:3.644914328903E-2)[&rate=5.298669477901471E-4]:5.005041920239E-4,33[&rate=5.298669477901471E-4]:3.451670108528E-2)[&rate=5.298669477901471E-4]:1.486406366904E-1);
tree STATE_62460000 [&joint=-20966.104546588045,lnP=-20966.104546588045] = [&R] ((((((((56[&rate=5.393983731173688E-4]:2.041577786192E-1,55[&rate=5.393983731173688E-4]:2.041577786192E-1)[&rate=5.393983731173688E-4]:2.275302704107E-2,((54[&rate=5.393983731173688E-4]:8.837191173184E-2,(37[&rate=5.393983731173688E-4]:1.574084843769E-1,57[&rate=5.393983731173688E-4]:1.218893586938E-1)[&rate=5.393983731173688E-4]:7.466159595409E-3)[&rate=5.393983731173688E-4]:1.497490728545E-2,58[&rate=5.393983731173688E-4]:1.607238681976E-1)[&rate=5.393983731173688E-4]:9.350934183437E-2)[&rate=5.393983731173688E-4]:2.724573038648E-2,59[&rate=5.393983731173688E-4]:2.623532573584E-1)[&rate=5.393983731173688E-4]:3.549769009177E-1,68[&rate=5.393983731173688E-4]:5.681498304071E-1)[&rate=5.393983731173688E-4]:6.212759533543E-1,(125[&rate=5.393983731173688E-4]:1.025157437611E0,((53[&rate=5.393983731173688E-4]:6.324259227541E-1,((((79[&rate=5.393983731173688E-4]:3.433164242659E-1,71[&rate=5.393983731173688E-4]:3.159191639919E-1)[&rate=5.393983731173688E-4]:6.188246809631E-2,((78[&rate=5.393983731173688E-4]:2.459475757474E-1,72[&rate=5.393983731173688E-4]:2.240297675281E-1)[&rate=5.393983731173688E-4]:1.003274462925E-2,82[&rate=5.393983731173688E-4]:2.641994984587E-1)[&rate=5.393983731173688E-4]:1.492185719855E-1)[&rate=5.393983731173688E-4]:7.457575572929E-2,((80[&rate=5.393983731173688E-4]:1.249745221727E-1,81[&rate=5.393983731173688E-4]:1.249745221727E-1)[&rate=5.393983731173688E-4]:2.875829369429E-1,(77[&rate=5.393983731173688E-4]:4.419749360437E-1,73[&rate=5.393983731173688E-4]:4.474543880984E-1)[&rate=5.393983731173688E-4]:1.441813951023E-2)[&rate=5.393983731173688E-4]:5.899801089368E-2)[&rate=5.393983731173688E-4]:3.849792688549E-1,(((74[&rate=5.393983731173688E-4]:4.306374629407E-1,76[&rate=5.393983731173688E-4]:4.306374629407E-1)[&rate=5.393983731173688E-4]:2.535422616411E-1,70[&rate=5.393983731173688E-4]:6.458235601983E-1)[&rate=5.393983731173688E-4]:1.70816595574E-2,75[&rate=5.393983731173688E-4]:7.012613841392E-1)[&rate=5.393983731173688E-4]:2.045884232181E-1)[&rate=5.393983731173688E-4]:4.73039174009E-1)[&rate=5.393983731173688E-4]:1.07205311454E-1,((134[&rate=5.393983731173688E-4]:8.452663309685E-1,(137[&rate=5.393983731173688E-4]:3.328861846467E-1,133[&rate=5.393983731173688E-4]:2.917902942356E-1)[&rate=5.393983731173688E-4]:5.83613023034E-1)[&rate=5.393983731173688E-4]:5.42997866023E-1,((103[&rate=5.393983731173688E-4]:6.53771476518E-1,(29[&rate=5.393983731173688E-4]:4.93757279298E-1,(5[&rate=5.393983731173688E-4]:6.4084763723E-2,12[&rate=5.393983731173688E-4]:1.024409281065E-1)[&rate=5.393983731173688E-4]:2.84467036123E-1)[&rate=5.393983731173688E-4]:3.928909095489E-1)[&rate=5.393983731173688E-4]:1.428260415201E0,52[&rate=5.393983731173688E-4]:4.177381571577E-1)[&rate=5.393983731173688E-4]:2.26780250478E-1)[&rate=5.393983731173688E-4]:1.033095478837E-1)[&rate=5.393983731173688E-4]:4.959087170638E-1)[&rate=5.393983731173688E-4]:3.309350128175E-1)[&rate=5.393983731173688E-4]:1.150302771155E-1,((((((((130[&rate=5.393983731173688E-4]:1.880408321658E-2,131[&rate=5.393983731173688E-4]:2.154380924394E-2)[&rate=5.393983731173688E-4]:5.486122284459E-2,129[&rate=5.393983731173688E-4]:7.366530606117E-2)[&rate=5.393983731173688E-4]:9.765057823109E-2,132[&rate=5.393983731173688E-4]:1.740556103196E-1)[&rate=5.393983731173688E-4]:4.184825146703E-1,(118[&rate=5.393983731173688E-4]:6.035302138795E-1,69[&rate=5.393983731173688E-4]:6.144891179892E-1)[&rate=5.393983731173688E-4]:1.23254486453E-1)[&rate=5.393983731173688E-4]:9.641446716788E-1,(128[&rate=5.393983731173688E-4]:1.441316226904E0,(((60[&rate=5.393983731173688E-4]:3.522743612538E-2,(64[&rate=5.393983731173688E-4]:1.48632884726E-1,62[&rate=5.393983731173688E-4]:1.89728775137E-1)[&rate=5.393983731173688E-4]:3.727948290613E-2)[&rate=5.393983731173688E-4]:3.704499702018E-1,65[&rate=5.393983731173688E-4]:4.056774063271E-1)[&rate=5.393983731173688E-4]:2.745373935911E-1,(61[&rate=5.393983731173688E-4]:4.254524429304E-2,63[&rate=5.393983731173688E-4]:1.449353882001E-3)[&rate=5.393983731173688E-4]:8.294503775429E-1)[&rate=5.393983731173688E-4]:7.090466324654E-1)[&rate=5.393983731173688E-4]:1.098871177099E-1)[&rate=5.393983731173688E-4]:4.016111304011E-2,((45[&rate=5.393983731173688E-4]:4.68708511211E-1,(44[&rate=5.393983731173688E-4]:4.344814602831E-1,47[&rate=5.393983731173688E-4]:4.399459411574E-1)[&rate=5.393983731173688E-4]:3.695929136506E-2)[&rate=5.393983731173688E-4]:5.699611307768E-2,((51[&rate=5.393983731173688E-4]:3.925660061568E-1,(50[&rate=5.393983731173688E-4]:2.903947719522E-1,49[&rate=5.393983731173688E-4]:2.903947719522E-1)[&rate=5.393983731173688E-4]:9.670675333036E-2)[&rate=5.393983731173688E-4]:3.579247684473E-2,((43[&rate=5.393983731173688E-4]:3.814668167096E-1,(41[&rate=5.393983731173688E-4]:1.456351419598E-1,(48[&rate=5.393983731173688E-4]:1.592425112499E-1,42[&rate=5.393983731173688E-4]:1.209911451297E-1)[&rate=5.393983731173688E-4]:3.010847770442E-2)[&rate=5.393983731173688E-4]:1.811868660068E-1)[&rate=5.393983731173688E-4]:2.712999988297E-2,46[&rate=5.393983731173688E-4]:4.085968165926E-1)[&rate=5.393983731173688E-4]:4.708407078046E-2)[&rate=5.393983731173688E-4]:7.822045822704E-2)[&rate=5.393983731173688E-4]:2.92263621074E-1)[&rate=5.393983731173688E-4]:9.213832789166E-2,((127[&rate=5.393983731173688E-4]:2.643938714526E0,35[&rate=5.393983731173688E-4]:7.681542685481E-2)[&rate=5.393983731173688E-4]:9.453885145157E-3,(36[&rate=5.393983731173688E-4]:6.111919514473E-2,121[&rate=5.393983731173688E-4]:2.140571249939E0)[&rate=5.393983731173688E-4]:7.172545932099E-2)[&rate=5.393983731173688E-4]:6.846635025806E-2)[&rate=5.393983731173688E-4]:5.288668394845E-1,(38[&rate=5.393983731173688E-4]:7.233889056692E-1,((((((101[&rate=5.393983731173688E-4]:7.118833251819E-1,((((10[&rate=5.393983731173688E-4]:4.532656489634E-1,15[&rate=5.393983731173688E-4]:4.916218133469E-1)[&rate=5.393983731173688E-4]:3.146826272671E-1,(6[&rate=5.393983731173688E-4]:6.752874209463E-1,18[&rate=5.393983731173688E-4]:7.383011195765E-1)[&rate=5.393983731173688E-4]:7.622249911977E-2)[&rate=5.393983731173688E-4]:1.565015728998E-1,((((84[&rate=5.393983731173688E-4]:4.438531151265E-2,(((83[&rate=5.393983731173688E-4]:1.893817104922E-3,86[&rate=5.393983731173688E-4]:1.893817104922E-3)[&rate=5.393983731173688E-4]:3.694185341392E-2,93[&rate=5.393983731173688E-4]:5.253430065586E-2)[&rate=5.393983731173688E-4]:3.965987802433E-3,85[&rate=5.393983731173688E-4]:4.280165832127E-2)[&rate=5.393983731173688E-4]:1.583653191372E-3)[&rate=5.393983731173688E-4]:1.098337548975E-1,(((91[&rate=5.393983731173688E-4]:1.862671953741E-2,90[&rate=5.393983731173688E-4]:1.862671953741E-2)[&rate=5.393983731173688E-4]:3.737162062787E-2,92[&rate=5.393983731173688E-4]:5.599834016528E-2)[&rate=5.393983731173688E-4]:6.708236337862E-2,87[&rate=5.393983731173688E-4]:1.093820734069E-1)[&rate=5.393983731173688E-4]:4.483699300322E-2)[&rate=5.393983731173688E-4]:2.812561767328E-1,(88[&rate=5.393983731173688E-4]:6.22686269576E-2,89[&rate=5.393983731173688E-4]:7.596725709462E-2)[&rate=5.393983731173688E-4]:3.732066161853E-1)[&rate=5.393983731173688E-4]:7.077727757654E-1,3[&rate=5.393983731173688E-4]:6.035219915112E-1)[&rate=5.393983731173688E-4]:2.524347069342E-1)[&rate=5.393983731173688E-4]:3.636665963235E-1,((102[&rate=5.393983731173688E-4]:2.479509919219E-2,((24[&rate=5.393983731173688E-4]:9.153627418719E-1,((28[&rate=5.393983731173688E-4]:4.852468401366E-1,21[&rate=5.393983731173688E-4]:4.605893058902E-1)[&rate=5.393983731173688E-4]:3.515882598872E-1,1[&rate=5.393983731173688E-4]:5.053373016088E-2)[&rate=5.393983731173688E-4]:8.400709390276E-2)[&rate=5.393983731173688E-4]:2.399083668105E-1,((140[&rate=5.393983731173688E-4]:5.496357171921E-1,11[&rate=5.393983731173688E-4]:5.688137993838E-1)[&rate=5.393983731173688E-4]:1.634319543069E-1,(23[&rate=5.393983731173688E-4]:8.129941861073E-1,(20[&rate=5.393983731173688E-4]:5.61252471622E-1,25[&rate=5.393983731173688E-4]:5.804305538138E-1)[&rate=5.393983731173688E-4]:2.435225364032E-1)[&rate=5.393983731173688E-4]:4.183074432592E-3)[&rate=5.393983731173688E-4]:3.271349440328E-1)[&rate=5.393983731173688E-4]:3.116782612617E-2)[&rate=5.393983731173688E-4]:1.372008741726E-1,(((((13[&rate=5.393983731173688E-4]:6.083132116924E-1,19[&rate=5.393983731173688E-4]:6.466693760761E-1)[&rate=5.393983731173688E-4]:1.553871337704E-1,(115[&rate=5.393983731173688E-4]:6.759730528645E-1,((107[&rate=5.393983731173688E-4]:1.405751432777E-1,108[&rate=5.393983731173688E-4]:1.378354172503E-1)[&rate=5.393983731173688E-4]:2.748317952852E-1,(109[&rate=5.393983731173688E-4]:3.598929925395E-1,(114[&rate=5.393983731173688E-4]:1.440047006692E-2,104[&rate=5.393983731173688E-4]:7.46744426697E-2)[&rate=5.393983731173688E-4]:2.660404676781E-1)[&rate=5.393983731173688E-4]:7.469202821515E-2)[&rate=5.393983731173688E-4]:3.208400869044E-1)[&rate=5.393983731173688E-4]:5.535511776374E-3)[&rate=5.393983731173688E-4]:1.250033790319E-1,((116[&rate=5.393983731173688E-4]:7.141470274372E-1,(148[&rate=5.393983731173688E-4]:2.272430213423E-1,143[&rate=5.393983731173688E-4]:2.245032953149E-1)[&rate=5.393983731173688E-4]:5.252601704786E-1)[&rate=5.393983731173688E-4]:1.730430991721E-2,(139[&rate=5.393983731173688E-4]:5.60274758295E-1,(111[&rate=5.393983731173688E-4]:7.002650593943E-2,106[&rate=5.393983731173688E-4]:5.358814977506E-2)[&rate=5.393983731173688E-4]:3.149057866022E-1)[&rate=5.393983731173688E-4]:4.232313735799E-1)[&rate=5.393983731173688E-4]:7.506060631842E-2)[&rate=5.393983731173688E-4]:4.301341984727E-2,((9[&rate=5.393983731173688E-4]:7.231837372893E-1,((30[&rate=5.393983731173688E-4]:1.793663287362E-1,4[&rate=5.393983731173688E-4]:6.763589010146E-3)[&rate=5.393983731173688E-4]:6.515432857122E-1,(112[&rate=5.393983731173688E-4]:7.154241081399E-1,((17[&rate=5.393983731173688E-4]:4.314860049806E-1,14[&rate=5.393983731173688E-4]:3.93129840597E-1)[&rate=5.393983731173688E-4]:1.400064393568E-1,113[&rate=5.393983731173688E-4]:5.331362799538E-1)[&rate=5.393983731173688E-4]:1.822878281862E-1)[&rate=5.393983731173688E-4]:4.170131575705E-4)[&rate=5.393983731173688E-4]:1.556179407387E-2)[&rate=5.393983731173688E-4]:6.361087424474E-2,(105[&rate=5.393983731173688E-4]:5.79514187149E-1,(110[&rate=5.393983731173688E-4]:4.982976826052E-1,117[&rate=5.393983731173688E-4]:5.065168606875E-1)[&rate=5.393983731173688E-4]:1.031343127629E-1)[&rate=5.393983731173688E-4]:1.881023421933E-1)[&rate=5.393983731173688E-4]:1.367033547258E-1)[&rate=5.393983731173688E-4]:1.678039465913E-1,(142[&rate=5.393983731173688E-4]:5.311783404282E-1,(144[&rate=5.393983731173688E-4]:3.919769609534E-1,(145[&rate=5.393983731173688E-4]:1.873079174579E-1,141[&rate=5.393983731173688E-4]:1.845681914304E-1)[&rate=5.393983731173688E-4]:2.101484955504E-1)[&rate=5.393983731173688E-4]:1.337219274198E-1)[&rate=5.393983731173688E-4]:7.409454902313E-1)[&rate=5.393983731173688E-4]:1.364474851711E-1)[&rate=5.393983731173688E-4]:6.03670474315E-2)[&rate=5.393983731173688E-4]:4.949997564405E-1)[&rate=5.393983731173688E-4]:5.197782746215E-1,(97[&rate=5.393983731173688E-4]:1.093781962354E-1,(((31[&rate=5.393983731173688E-4]:8.127747956754E-1,(22[&rate=5.393983731173688E-4]:1.419600940427E-1,27[&rate=5.393983731173688E-4]:1.58398450207E-1)[&rate=5.393983731173688E-4]:6.160201810847E-1)[&rate=5.393983731173688E-4]:4.087068390597E-2,((7[&rate=5.393983731173688E-4]:1.130044452898E-1,8[&rate=5.393983731173688E-4]:1.130044452898E-1)[&rate=5.393983731173688E-4]:4.673567971765E-1,26[&rate=5.393983731173688E-4]:6.872105575347E-1)[&rate=5.393983731173688E-4]:1.225993056082E-1)[&rate=5.393983731173688E-4]:7.126109159371E-2,2[&rate=5.393983731173688E-4]:6.97509310901E-1)[&rate=5.393983731173688E-4]:1.43963293953E0)[&rate=5.393983731173688E-4]:7.808099320803E-2)[&rate=5.393983731173688E-4]:1.149473204616E-1,((39[&rate=5.393983731173688E-4]:3.396760126391E-1,16[&rate=5.393983731173688E-4]:2.425168938756E0)[&rate=5.393983731173688E-4]:4.299580540022E-3,146[&rate=5.393983731173688E-4]:4.641941724141E-1)[&rate=5.393983731173688E-4]:2.946916809205E-2)[&rate=5.393983731173688E-4]:2.906520127349E-1,40[&rate=5.393983731173688E-4]:6.640967740061E-1)[&rate=5.393983731173688E-4]:3.734839550977E-2,147[&rate=5.393983731173688E-4]:7.588222186962E-1)[&rate=5.393983731173688E-4]:3.74539830125E-2,(((99[&rate=5.393983731173688E-4]:4.737669258757E-1,96[&rate=5.393983731173688E-4]:4.382478001928E-1)[&rate=5.393983731173688E-4]:3.496315119961E-1,98[&rate=5.393983731173688E-4]:8.015405143746E-1)[&rate=5.393983731173688E-4]:1.335405854066E-2,((100[&rate=5.393983731173688E-4]:9.611439913736E-2,94[&rate=5.393983731173688E-4]:9.611439913736E-2)[&rate=5.393983731173688E-4]:2.338834564931E-1,95[&rate=5.393983731173688E-4]:4.146973091825E-1)[&rate=5.393983731173688E-4]:4.111262254814E-1)[&rate=5.393983731173688E-4]:5.241988015941E-2)[&rate=5.393983731173688E-4]:5.279576406998E-2)[&rate=5.393983731173688E-4]:5.625790425887E-1)[&rate=5.393983731173688E-4]:7.313292136212E-2)[&rate=5.393983731173688E-4]:1.362611827971E-1,32[&rate=5.393983731173688E-4]:8.065099052518E-3)[&rate=5.393983731173688E-4]:9.260043430601E-2,((34[&rate=5.393983731173688E-4]:4.507980690093E-2,((67[&rate=5.393983731173688E-4]:5.977811014334E-2,(124[&rate=5.393983731173688E-4]:2.021345773045E-1,(123[&rate=5.393983731173688E-4]:1.474784307962E-1,122[&rate=5.393983731173688E-4]:1.474784307962E-1)[&rate=5.393983731173688E-4]:5.738838694548E-2)[&rate=5.393983731173688E-4]:3.561838427424E-1)[&rate=5.393983731173688E-4]:1.783467472911E-1,((126[&rate=5.393983731173688E-4]:1.366017486455E0,(((138[&rate=5.393983731173688E-4]:1.947332303133E-1,136[&rate=5.393983731173688E-4]:6.322638099809E-2)[&rate=5.393983731173688E-4]:7.090044060458E-1,135[&rate=5.393983731173688E-4]:7.037376363591E-1)[&rate=5.393983731173688E-4]:8.095627927979E-2,(119[&rate=5.393983731173688E-4]:1.052094992453E0,120[&rate=5.393983731173688E-4]:9.562045814944E-1)[&rate=5.393983731173688E-4]:8.054412866499E-2)[&rate=5.393983731173688E-4]:1.01908088798E0)[&rate=5.393983731173688E-4]:5.528513681993E-2,66[&rate=5.393983731173688E-4]:1.741284335897E-1)[&rate=5.393983731173688E-4]:6.399642384479E-2)[&rate=5.393983731173688E-4]:6.699686480966E-1)[&rate=5.393983731173688E-4]:5.106069143669E-2,33[&rate=5.393983731173688E-4]:7.970214217324E-2)[&rate=5.393983731173688E-4]:2.644284324E-2);
tree STATE_62550000 [&joint=-20958.937740783127,lnP=-20958.937740783127] = [&R] ((32[&rate=5.712149822564471E-4]:3.250585053394E-2,((((((((127[&rate=5.712149822564471E-4]:2.309707118195E0,121[&rate=5.712149822564471E-4]:1.868611227784E0)[&rate=5.712149822564471E-4]:2.160082615078E-1,36[&rate=5.712149822564471E-4]:5.167434497315E-3)[&rate=5.712149822564471E-4]:1.541391957565E-1,35[&rate=5.712149822564471E-4]:1.127312877881E-1)[&rate=5.712149822564471E-4]:1.81730938228E-1,(((((64[&rate=5.712149822564471E-4]:1.975622915574E-1,62[&rate=5.712149822564471E-4]:2.386581819685E-1)[&rate=5.712149822564471E-4]:7.278914738359E-2,(65[&rate=5.712149822564471E-4]:1.008143561726E-1,60[&rate=5.712149822564471E-4]:1.008143561726E-1)[&rate=5.712149822564471E-4]:1.88521512617E-2)[&rate=5.712149822564471E-4]:1.449698744865E-1,(61[&rate=5.712149822564471E-4]:1.100768317125E-1,63[&rate=5.712149822564471E-4]:6.898094130143E-2)[&rate=5.712149822564471E-4]:3.463403721261E-1)[&rate=5.712149822564471E-4]:1.063758859201E0,((118[&rate=5.712149822564471E-4]:8.28000607584E-1,(69[&rate=5.712149822564471E-4]:8.355540776463E-1,(131[&rate=5.712149822564471E-4]:1.790384465876E-1,(130[&rate=5.712149822564471E-4]:5.807928733179E-2,(132[&rate=5.712149822564471E-4]:3.207397752781E-2,129[&rate=5.712149822564471E-4]:2.933425150045E-2)[&rate=5.712149822564471E-4]:2.874503583134E-2)[&rate=5.712149822564471E-4]:1.182194332284E-1)[&rate=5.712149822564471E-4]:5.113101516066E-1)[&rate=5.712149822564471E-4]:3.405434047359E-3)[&rate=5.712149822564471E-4]:6.332163321453E-1,128[&rate=5.712149822564471E-4]:1.321490912332E0)[&rate=5.712149822564471E-4]:5.895912330994E-2)[&rate=5.712149822564471E-4]:4.173001374774E-1,((((((48[&rate=5.712149822564471E-4]:3.338940275789E-1,(41[&rate=5.712149822564471E-4]:1.031518212484E-1,42[&rate=5.712149822564471E-4]:1.086163021226E-1)[&rate=5.712149822564471E-4]:1.87026359336E-1)[&rate=5.712149822564471E-4]:1.5969220545E-1,43[&rate=5.712149822564471E-4]:5.045151947773E-1)[&rate=5.712149822564471E-4]:2.538586028321E-2,46[&rate=5.712149822564471E-4]:5.299010550606E-1)[&rate=5.712149822564471E-4]:7.532982950141E-2,47[&rate=5.712149822564471E-4]:6.05230884562E-1)[&rate=5.712149822564471E-4]:1.684987309112E-2,(((50[&rate=5.712149822564471E-4]:4.239023694768E-1,49[&rate=5.712149822564471E-4]:4.239023694768E-1)[&rate=5.712149822564471E-4]:7.344818314334E-2,44[&rate=5.712149822564471E-4]:5.246729569916E-1)[&rate=5.712149822564471E-4]:4.425395071782E-2,51[&rate=5.712149822564471E-4]:5.470689842122E-1)[&rate=5.712149822564471E-4]:4.768936906943E-2)[&rate=5.712149822564471E-4]:4.72416308566E-2,45[&rate=5.712149822564471E-4]:6.611256671983E-1)[&rate=5.712149822564471E-4]:3.632282936297E-1)[&rate=5.712149822564471E-4]:2.547917618443E-2)[&rate=5.712149822564471E-4]:1.127464307555E-1,(38[&rate=5.712149822564471E-4]:6.545377923797E-1,((((((100[&rate=5.712149822564471E-4]:1.324310080855E-1,94[&rate=5.712149822564471E-4]:1.324310080855E-1)[&rate=5.712149822564471E-4]:1.379853440313E-1,95[&rate=5.712149822564471E-4]:3.551158056688E-1)[&rate=5.712149822564471E-4]:2.546602725634E-1,((101[&rate=5.712149822564471E-4]:6.709174587867E-1,((((((91[&rate=5.712149822564471E-4]:6.230467332775E-2,90[&rate=5.712149822564471E-4]:6.230467332775E-2)[&rate=5.712149822564471E-4]:3.999219730113E-2,92[&rate=5.712149822564471E-4]:1.022968706289E-1)[&rate=5.712149822564471E-4]:1.769122915674E-1,87[&rate=5.712149822564471E-4]:2.655105320593E-1)[&rate=5.712149822564471E-4]:2.250343077682E-2,(85[&rate=5.712149822564471E-4]:1.153055614591E-1,(86[&rate=5.712149822564471E-4]:1.012626367683E-1,(93[&rate=5.712149822564471E-4]:9.590486491018E-2,(84[&rate=5.712149822564471E-4]:6.486814451518E-2,83[&rate=5.712149822564471E-4]:6.486814451518E-2)[&rate=5.712149822564471E-4]:1.733809025799E-2)[&rate=5.712149822564471E-4]:1.905640199516E-2)[&rate=5.712149822564471E-4]:1.404292469079E-2)[&rate=5.712149822564471E-4]:1.72708401377E-1)[&rate=5.712149822564471E-4]:3.568306663226E-2,(88[&rate=5.712149822564471E-4]:1.358493011084E-1,89[&rate=5.712149822564471E-4]:1.495479312454E-1)[&rate=5.712149822564471E-4]:1.8784772836E-1)[&rate=5.712149822564471E-4]:1.647926568849E0,((((((140[&rate=5.712149822564471E-4]:6.307171058249E-1,11[&rate=5.712149822564471E-4]:6.498951880166E-1)[&rate=5.712149822564471E-4]:7.997709636063E-2,(23[&rate=5.712149822564471E-4]:7.086536731933E-1,(20[&rate=5.712149822564471E-4]:4.325581113594E-1,25[&rate=5.712149822564471E-4]:4.517361935512E-1)[&rate=5.712149822564471E-4]:2.678763837518E-1)[&rate=5.712149822564471E-4]:1.061501180331E-1)[&rate=5.712149822564471E-4]:2.354242946784E-1,(1[&rate=5.712149822564471E-4]:9.447832704104E-2,((28[&rate=5.712149822564471E-4]:7.308888589353E-1,21[&rate=5.712149822564471E-4]:7.062313246889E-1)[&rate=5.712149822564471E-4]:2.983283946242E-2,24[&rate=5.712149822564471E-4]:7.55242246343E-1)[&rate=5.712149822564471E-4]:1.200579985063E-1)[&rate=5.712149822564471E-4]:1.858867451653E-1)[&rate=5.712149822564471E-4]:1.145589146666E-1,102[&rate=5.712149822564471E-4]:1.41020690648E-2)[&rate=5.712149822564471E-4]:3.713885916413E-1,(((((((114[&rate=5.712149822564471E-4]:2.088088515842E-2,104[&rate=5.712149822564471E-4]:8.115485776119E-2)[&rate=5.712149822564471E-4]:2.717502453892E-1,108[&rate=5.712149822564471E-4]:3.501653771231E-1)[&rate=5.712149822564471E-4]:3.227921662447E-1,(109[&rate=5.712149822564471E-4]:3.266427520545E-1,107[&rate=5.712149822564471E-4]:3.074646698627E-1)[&rate=5.712149822564471E-4]:3.682325995324E-1)[&rate=5.712149822564471E-4]:9.768222662913E-2,((13[&rate=5.712149822564471E-4]:5.562192167221E-1,19[&rate=5.712149822564471E-4]:5.945753811058E-1)[&rate=5.712149822564471E-4]:1.035940335159E-1,115[&rate=5.712149822564471E-4]:5.776214694162E-1)[&rate=5.712149822564471E-4]:1.354840540053E-1)[&rate=5.712149822564471E-4]:5.440951269794E-2,((116[&rate=5.712149822564471E-4]:5.497960266062E-1,(139[&rate=5.712149822564471E-4]:4.607988267874E-1,(106[&rate=5.712149822564471E-4]:1.669156870857E-1,111[&rate=5.712149822564471E-4]:1.833540432501E-1)[&rate=5.712149822564471E-4]:1.021023177839E-1)[&rate=5.712149822564471E-4]:3.410519943394E-1)[&rate=5.712149822564471E-4]:1.475584419358E-1,(148[&rate=5.712149822564471E-4]:2.048156513333E-1,143[&rate=5.712149822564471E-4]:2.02075925306E-1)[&rate=5.712149822564471E-4]:5.308949815924E-1)[&rate=5.712149822564471E-4]:7.016056757742E-2)[&rate=5.712149822564471E-4]:9.157199984061E-2,((((30[&rate=5.712149822564471E-4]:1.864601231591E-1,4[&rate=5.712149822564471E-4]:1.385738343312E-2)[&rate=5.712149822564471E-4]:5.133441779199E-1,(9[&rate=5.712149822564471E-4]:5.548517110659E-1,113[&rate=5.712149822564471E-4]:5.630708891479E-1)[&rate=5.712149822564471E-4]:2.166491878024E-2)[&rate=5.712149822564471E-4]:1.313676128458E-1,(112[&rate=5.712149822564471E-4]:6.491069216961E-1,(17[&rate=5.712149822564471E-4]:3.144144912636E-1,14[&rate=5.712149822564471E-4]:2.760583268799E-1)[&rate=5.712149822564471E-4]:3.730485948162E-1)[&rate=5.712149822564471E-4]:6.699649907792E-2)[&rate=5.712149822564471E-4]:1.682027924362E-1,(105[&rate=5.712149822564471E-4]:6.073802427041E-1,(110[&rate=5.712149822564471E-4]:5.998502164319E-1,117[&rate=5.712149822564471E-4]:6.080693945142E-1)[&rate=5.712149822564471E-4]:2.944783449125E-2)[&rate=5.712149822564471E-4]:2.495287102323E-1)[&rate=5.712149822564471E-4]:5.697260357172E-2)[&rate=5.712149822564471E-4]:2.977347570609E-1,(142[&rate=5.712149822564471E-4]:6.121940212854E-1,(145[&rate=5.712149822564471E-4]:2.789900212857E-1,(141[&rate=5.712149822564471E-4]:2.394005411816E-1,144[&rate=5.712149822564471E-4]:2.366608151543E-1)[&rate=5.712149822564471E-4]:3.684975407651E-2)[&rate=5.712149822564471E-4]:3.332039999997E-1)[&rate=5.712149822564471E-4]:7.994222922836E-1)[&rate=5.712149822564471E-4]:2.204496896028E-1)[&rate=5.712149822564471E-4]:2.846823151809E-2,((((10[&rate=5.712149822564471E-4]:5.301698534583E-1,15[&rate=5.712149822564471E-4]:5.685260178417E-1)[&rate=5.712149822564471E-4]:1.363105495719E-1,18[&rate=5.712149822564471E-4]:7.130557454959E-1)[&rate=5.712149822564471E-4]:8.228410501821E-3,6[&rate=5.712149822564471E-4]:6.582704573676E-1)[&rate=5.712149822564471E-4]:2.906615226244E-1,3[&rate=5.712149822564471E-4]:8.968771854716E-1)[&rate=5.712149822564471E-4]:5.143419807252E-1)[&rate=5.712149822564471E-4]:2.067840472302E-2)[&rate=5.712149822564471E-4]:2.417596138945E-1)[&rate=5.712149822564471E-4]:7.484587822041E-1,98[&rate=5.712149822564471E-4]:5.746273825434E-1)[&rate=5.712149822564471E-4]:2.421973394015E-2)[&rate=5.712149822564471E-4]:1.592107422959E-2,(96[&rate=5.712149822564471E-4]:2.794105440055E-1,99[&rate=5.712149822564471E-4]:3.149296696883E-1)[&rate=5.712149822564471E-4]:3.21696444522E-1)[&rate=5.712149822564471E-4]:3.74572704217E-2,147[&rate=5.712149822564471E-4]:5.811872097689E-1)[&rate=5.712149822564471E-4]:7.607918449578E-3,((40[&rate=5.712149822564471E-4]:5.203583837993E-1,97[&rate=5.712149822564471E-4]:4.493201324331E-1)[&rate=5.712149822564471E-4]:8.473770462242E-3,(((16[&rate=5.712149822564471E-4]:2.544182917642E0,(2[&rate=5.712149822564471E-4]:8.14248660123E-1,((31[&rate=5.712149822564471E-4]:6.536418751774E-1,(22[&rate=5.712149822564471E-4]:2.982596609887E-1,27[&rate=5.712149822564471E-4]:3.146980171531E-1)[&rate=5.712149822564471E-4]:3.005876936407E-1)[&rate=5.712149822564471E-4]:9.535039902705E-2,((7[&rate=5.712149822564471E-4]:4.321409307174E-1,8[&rate=5.712149822564471E-4]:4.321409307174E-1)[&rate=5.712149822564471E-4]:9.741743548647E-2,26[&rate=5.712149822564471E-4]:6.364076812724E-1)[&rate=5.712149822564471E-4]:6.874897649365E-2)[&rate=5.712149822564471E-4]:2.926536461926E-1)[&rate=5.712149822564471E-4]:1.601167134231E0)[&rate=5.712149822564471E-4]:2.156392946334E-2,146[&rate=5.712149822564471E-4]:6.004725002229E-1)[&rate=5.712149822564471E-4]:3.750436550913E-2,39[&rate=5.712149822564471E-4]:5.177582864971E-1)[&rate=5.712149822564471E-4]:1.107386776445E-2)[&rate=5.712149822564471E-4]:2.585924776567E-3)[&rate=5.712149822564471E-4]:1.914257242707E-1)[&rate=5.712149822564471E-4]:3.550363109074E-1)[&rate=5.712149822564471E-4]:6.449491778628E-2,((126[&rate=5.712149822564471E-4]:1.161383176242E0,(120[&rate=5.712149822564471E-4]:1.778501809652E0,(119[&rate=5.712149822564471E-4]:1.831886720495E0,((138[&rate=5.712149822564471E-4]:1.693383309786E-1,136[&rate=5.712149822564471E-4]:3.783148166344E-2)[&rate=5.712149822564471E-4]:2.95512133327E-1,135[&rate=5.712149822564471E-4]:2.648504643056E-1)[&rate=5.712149822564471E-4]:1.21909105071E0)[&rate=5.712149822564471E-4]:4.25055001155E-2)[&rate=5.712149822564471E-4]:7.269347827545E-2)[&rate=5.712149822564471E-4]:4.018159604959E-1,((67[&rate=5.712149822564471E-4]:1.563024579917E-1,((123[&rate=5.712149822564471E-4]:3.777213286583E-2,124[&rate=5.712149822564471E-4]:3.503989242871E-2)[&rate=5.712149822564471E-4]:2.492737264543E-1,122[&rate=5.712149822564471E-4]:2.870458593201E-1)[&rate=5.712149822564471E-4]:3.705291490122E-1)[&rate=5.712149822564471E-4]:1.271794429239E-1,66[&rate=5.712149822564471E-4]:2.834819009156E-1)[&rate=5.712149822564471E-4]:3.254304613762E-2)[&rate=5.712149822564471E-4]:1.556786275047E-1)[&rate=5.712149822564471E-4]:1.601671246715E-1,(((((56[&rate=5.712149822564471E-4]:2.730033440047E-1,55[&rate=5.712149822564471E-4]:2.730033440047E-1)[&rate=5.712149822564471E-4]:1.009790349662E-1,(54[&rate=5.712149822564471E-4]:3.237064986275E-1,(37[&rate=5.712149822564471E-4]:3.13896443839E-1,(59[&rate=5.712149822564471E-4]:1.002225526943E-1,58[&rate=5.712149822564471E-4]:1.193482357544E-1)[&rate=5.712149822564471E-4]:1.754225250245E-1)[&rate=5.712149822564471E-4]:8.631278702893E-2)[&rate=5.712149822564471E-4]:2.022123553482E-2)[&rate=5.712149822564471E-4]:3.381469785165E-2,57[&rate=5.712149822564471E-4]:4.187260385713E-1)[&rate=5.712149822564471E-4]:1.845130538008E-1,68[&rate=5.712149822564471E-4]:5.51326524066E-1)[&rate=5.712149822564471E-4]:4.009721128113E-1,(125[&rate=5.712149822564471E-4]:9.664580695706E-1,((((((77[&rate=5.712149822564471E-4]:1.826451969683E-1,73[&rate=5.712149822564471E-4]:1.88124649023E-1)[&rate=5.712149822564471E-4]:1.875870182211E-1,((82[&rate=5.712149822564471E-4]:1.707893476137E-1,71[&rate=5.712149822564471E-4]:1.351729092576E-1)[&rate=5.712149822564471E-4]:7.5278126849E-2,((78[&rate=5.712149822564471E-4]:2.994072393944E-2,72[&rate=5.712149822564471E-4]:8.022915720131E-3)[&rate=5.712149822564471E-4]:1.035773990469E-1,79[&rate=5.712149822564471E-4]:1.335181229864E-1)[&rate=5.712149822564471E-4]:1.043301733942E-1)[&rate=5.712149822564471E-4]:9.676748045269E-2)[&rate=5.712149822564471E-4]:1.223422021223E-1,(81[&rate=5.712149822564471E-4]:1.281763749471E-1,80[&rate=5.712149822564471E-4]:1.281763749471E-1)[&rate=5.712149822564471E-4]:3.205624259262E-1)[&rate=5.712149822564471E-4]:1.549169213953E-1,(75[&rate=5.712149822564471E-4]:3.575153003767E-1,(74[&rate=5.712149822564471E-4]:3.456326839891E-1,(70[&rate=5.712149822564471E-4]:2.53595812248E-1,76[&rate=5.712149822564471E-4]:2.919519766315E-1)[&rate=5.712149822564471E-4]:5.368070735759E-2)[&rate=5.712149822564471E-4]:1.188261638759E-2)[&rate=5.712149822564471E-4]:2.95455490385E-1)[&rate=5.712149822564471E-4]:8.993564283692E-1,(53[&rate=5.712149822564471E-4]:7.191598470868E-1,(134[&rate=5.712149822564471E-4]:5.646623615498E-1,(133[&rate=5.712149822564471E-4]:4.303115841115E-1,137[&rate=5.712149822564471E-4]:4.714074745226E-1)[&rate=5.712149822564471E-4]:1.644877637394E-1)[&rate=5.712149822564471E-4]:9.064399962041E-1)[&rate=5.712149822564471E-4]:8.670431343199E-2)[&rate=5.712149822564471E-4]:8.334957388812E-2,(52[&rate=5.712149822564471E-4]:4.229751826881E-1,(103[&rate=5.712149822564471E-4]:4.584898041741E-1,(29[&rate=5.712149822564471E-4]:4.923116703122E-1,(5[&rate=5.712149822564471E-4]:7.444323412658E-2,12[&rate=5.712149822564471E-4]:1.1279939851E-1)[&rate=5.712149822564471E-4]:2.726629567336E-1)[&rate=5.712149822564471E-4]:1.990548461907E-1)[&rate=5.712149822564471E-4]:1.628779113075E0)[&rate=5.712149822564471E-4]:4.744352730302E-1)[&rate=5.712149822564471E-4]:2.876268488248E-1)[&rate=5.712149822564471E-4]:1.525072339735E-1)[&rate=5.712149822564471E-4]:2.272927001243E-1)[&rate=5.712149822564471E-4]:2.593081583509E-1,34[&rate=5.712149822564471E-4]:2.816515895023E-2)[&rate=5.712149822564471E-4]:2.62584998028E-2)[&rate=5.712149822564471E-4]:1.182523236642E-1,33[&rate=5.712149822564471E-4]:1.562376262528E-1);
tree STATE_62640000 [&joint=-20995.135160027177,lnP=-20995.135160027177] = [&R] ((33[&rate=5.370943041129759E-4]:7.662307639841E-2,(((((126[&rate=5.370943041129759E-4]:1.095435134736E0,(119[&rate=5.370943041129759E-4]:1.720525314271E0,(((138[&rate=5.370943041129759E-4]:1.842423382747E-1,136[&rate=5.370943041129759E-4]:5.273548895951E-2)[&rate=5.370943041129759E-4]:6.555719895089E-1,135[&rate=5.370943041129759E-4]:6.398143277836E-1)[&rate=5.370943041129759E-4]:2.038258934485E-1,120[&rate=5.370943041129759E-4]:1.095695015753E0)[&rate=5.370943041129759E-4]:5.289398875598E-1)[&rate=5.370943041129759E-4]:1.606123431085E-1)[&rate=5.370943041129759E-4]:6.140247739221E-1,66[&rate=5.370943041129759E-4]:4.622857189732E-1)[&rate=5.370943041129759E-4]:1.045560953414E-1,(67[&rate=5.370943041129759E-4]:2.649224900051E-1,(122[&rate=5.370943041129759E-4]:3.258511977819E-1,(123[&rate=5.370943041129759E-4]:2.766243801834E-1,124[&rate=5.370943041129759E-4]:2.738921397462E-1)[&rate=5.370943041129759E-4]:4.922681759854E-2)[&rate=5.370943041129759E-4]:4.403438425639E-1)[&rate=5.370943041129759E-4]:3.019193243095E-1)[&rate=5.370943041129759E-4]:2.804441828559E-1,(((35[&rate=5.370943041129759E-4]:1.2224328783E-3,36[&rate=5.370943041129759E-4]:4.779777534406E-2)[&rate=5.370943041129759E-4]:3.911566779177E-1,((((((46[&rate=5.370943041129759E-4]:3.574848278739E-1,43[&rate=5.370943041129759E-4]:3.574848278739E-1)[&rate=5.370943041129759E-4]:1.583381225399E-1,(41[&rate=5.370943041129759E-4]:3.500687423813E-1,(48[&rate=5.370943041129759E-4]:3.347927013617E-1,42[&rate=5.370943041129759E-4]:2.965413352415E-1)[&rate=5.370943041129759E-4]:5.89918880141E-2)[&rate=5.370943041129759E-4]:1.111093992895E-1)[&rate=5.370943041129759E-4]:7.460585036621E-2,((47[&rate=5.370943041129759E-4]:1.426998413863E-1,44[&rate=5.370943041129759E-4]:1.372353605121E-1)[&rate=5.370943041129759E-4]:3.624521440719E-1,51[&rate=5.370943041129759E-4]:4.778295810868E-1)[&rate=5.370943041129759E-4]:8.527681532174E-2)[&rate=5.370943041129759E-4]:1.257219321128E-2,(50[&rate=5.370943041129759E-4]:5.303664327557E-1,49[&rate=5.370943041129759E-4]:5.303664327557E-1)[&rate=5.370943041129759E-4]:3.984767598984E-2)[&rate=5.370943041129759E-4]:8.235045366723E-2,45[&rate=5.370943041129759E-4]:6.771547263471E-1)[&rate=5.370943041129759E-4]:4.251477604286E-1,(((64[&rate=5.370943041129759E-4]:3.939548881562E-1,(62[&rate=5.370943041129759E-4]:4.297650881473E-1,(65[&rate=5.370943041129759E-4]:2.27570893391E-1,60[&rate=5.370943041129759E-4]:2.27570893391E-1)[&rate=5.370943041129759E-4]:1.041337283853E-2)[&rate=5.370943041129759E-4]:5.285690419906E-3)[&rate=5.370943041129759E-4]:1.363145362754E-1,(61[&rate=5.370943041129759E-4]:5.342165984303E-2,63[&rate=5.370943041129759E-4]:1.232576943198E-2)[&rate=5.370943041129759E-4]:5.179436549995E-1)[&rate=5.370943041129759E-4]:1.039604559364E0,((121[&rate=5.370943041129759E-4]:1.114264137045E0,127[&rate=5.370943041129759E-4]:1.555360027455E0)[&rate=5.370943041129759E-4]:7.30788635202E-1,(((131[&rate=5.370943041129759E-4]:4.241805047904E-1,(130[&rate=5.370943041129759E-4]:1.966556330227E-1,(132[&rate=5.370943041129759E-4]:1.941082100152E-1,129[&rate=5.370943041129759E-4]:1.913684839879E-1)[&rate=5.370943041129759E-4]:5.287149034813E-3)[&rate=5.370943041129759E-4]:2.247851457404E-1)[&rate=5.370943041129759E-4]:1.106347542498E-1,(69[&rate=5.370943041129759E-4]:5.50840924602E-1,118[&rate=5.370943041129759E-4]:5.398820204924E-1)[&rate=5.370943041129759E-4]:1.291798138904E-1)[&rate=5.370943041129759E-4]:6.358993568717E-1,128[&rate=5.370943041129759E-4]:1.165235163857E0)[&rate=5.370943041129759E-4]:8.255733441683E-2)[&rate=5.370943041129759E-4]:2.234513485349E-1)[&rate=5.370943041129759E-4]:4.044548522581E-1)[&rate=5.370943041129759E-4]:4.544753501664E-2)[&rate=5.370943041129759E-4]:3.819475640767E-1,(38[&rate=5.370943041129759E-4]:9.765053572542E-1,((((99[&rate=5.370943041129759E-4]:6.73946841764E-1,96[&rate=5.370943041129759E-4]:6.384277160811E-1)[&rate=5.370943041129759E-4]:4.840813006524E-2,98[&rate=5.370943041129759E-4]:7.00497048332E-1)[&rate=5.370943041129759E-4]:3.305145943682E-1,((100[&rate=5.370943041129759E-4]:1.361361218247E-1,94[&rate=5.370943041129759E-4]:1.361361218247E-1)[&rate=5.370943041129759E-4]:3.697293361448E-1,95[&rate=5.370943041129759E-4]:5.905649115216E-1)[&rate=5.370943041129759E-4]:4.513756929274E-1)[&rate=5.370943041129759E-4]:1.197326550279E-1,(((39[&rate=5.370943041129759E-4]:4.563694647728E-1,147[&rate=5.370943041129759E-4]:5.137465139531E-1)[&rate=5.370943041129759E-4]:1.425966151466E-2,16[&rate=5.370943041129759E-4]:2.556122052405E0)[&rate=5.370943041129759E-4]:1.048754052634E-1,(97[&rate=5.370943041129759E-4]:4.742739131118E-1,((40[&rate=5.370943041129759E-4]:4.308101459064E-1,(101[&rate=5.370943041129759E-4]:8.730749226183E-1,(((((24[&rate=5.370943041129759E-4]:1.076875615296E0,(1[&rate=5.370943041129759E-4]:8.124276382963E-2,(28[&rate=5.370943041129759E-4]:7.35931782773E-1,21[&rate=5.370943041129759E-4]:7.112742485266E-1)[&rate=5.370943041129759E-4]:1.316123509195E-1)[&rate=5.370943041129759E-4]:2.148109336583E-1)[&rate=5.370943041129759E-4]:1.178411534273E-1,(102[&rate=5.370943041129759E-4]:2.673245715779E-2,(((25[&rate=5.370943041129759E-4]:9.707201547892E-2,20[&rate=5.370943041129759E-4]:7.789393328719E-2)[&rate=5.370943041129759E-4]:4.351577087704E-1,23[&rate=5.370943041129759E-4]:5.212708201397E-1)[&rate=5.370943041129759E-4]:2.875417592384E-1,(140[&rate=5.370943041129759E-4]:5.261837773279E-1,11[&rate=5.370943041129759E-4]:5.453618595196E-1)[&rate=5.370943041129759E-4]:1.785192130092E-1)[&rate=5.370943041129759E-4]:3.686048092865E-1)[&rate=5.370943041129759E-4]:6.340475949318E-3)[&rate=5.370943041129759E-4]:2.84307786193E-1,(142[&rate=5.370943041129759E-4]:6.388148378445E-1,((145[&rate=5.370943041129759E-4]:1.24762945288E-2,141[&rate=5.370943041129759E-4]:9.736568501212E-3)[&rate=5.370943041129759E-4]:1.575497397675E-1,144[&rate=5.370943041129759E-4]:1.645465822413E-1)[&rate=5.370943041129759E-4]:4.687888035482E-1)[&rate=5.370943041129759E-4]:9.251412239214E-1)[&rate=5.370943041129759E-4]:4.951802431433E-2,(((((139[&rate=5.370943041129759E-4]:5.833011578381E-1,(111[&rate=5.370943041129759E-4]:5.604806577322E-2,106[&rate=5.370943041129759E-4]:3.960970960885E-2)[&rate=5.370943041129759E-4]:3.519106263115E-1)[&rate=5.370943041129759E-4]:4.013663257984E-1,116[&rate=5.370943041129759E-4]:7.32612689116E-1)[&rate=5.370943041129759E-4]:5.548558962942E-2,(148[&rate=5.370943041129759E-4]:4.16923684746E-1,143[&rate=5.370943041129759E-4]:4.141839587187E-1)[&rate=5.370943041129759E-4]:4.09530758383E-1)[&rate=5.370943041129759E-4]:1.304092400109E-1,((((114[&rate=5.370943041129759E-4]:2.546032050866E-1,104[&rate=5.370943041129759E-4]:3.148771776893E-1)[&rate=5.370943041129759E-4]:9.014609068665E-2,108[&rate=5.370943041129759E-4]:4.022835423486E-1)[&rate=5.370943041129759E-4]:2.381353006098E-1,(109[&rate=5.370943041129759E-4]:6.430750308522E-1,107[&rate=5.370943041129759E-4]:6.238969486605E-1)[&rate=5.370943041129759E-4]:1.926162032531E-2)[&rate=5.370943041129759E-4]:1.916433578067E-1,(115[&rate=5.370943041129759E-4]:7.049536537931E-1,(13[&rate=5.370943041129759E-4]:6.272069970983E-1,19[&rate=5.370943041129759E-4]:6.655631614819E-1)[&rate=5.370943041129759E-4]:1.599384375167E-1)[&rate=5.370943041129759E-4]:6.957430039663E-2)[&rate=5.370943041129759E-4]:1.439795645666E-1)[&rate=5.370943041129759E-4]:2.210144224187E-1,(((117[&rate=5.370943041129759E-4]:7.044858504066E-1,113[&rate=5.370943041129759E-4]:7.01746124379E-1)[&rate=5.370943041129759E-4]:3.186776910234E-2,(105[&rate=5.370943041129759E-4]:4.978431503573E-1,110[&rate=5.370943041129759E-4]:5.197609585764E-1)[&rate=5.370943041129759E-4]:2.083734828503E-1)[&rate=5.370943041129759E-4]:2.438946127879E-1,(9[&rate=5.370943041129759E-4]:8.167572152181E-1,(((17[&rate=5.370943041129759E-4]:5.392801368689E-1,14[&rate=5.370943041129759E-4]:5.009239724852E-1)[&rate=5.370943041129759E-4]:1.257697455872E-1,112[&rate=5.370943041129759E-4]:6.266937180725E-1)[&rate=5.370943041129759E-4]:2.912269267984E-2,(30[&rate=5.370943041129759E-4]:2.128755547101E-1,4[&rate=5.370943041129759E-4]:4.027281498411E-2)[&rate=5.370943041129759E-4]:5.58009349193E-1)[&rate=5.370943041129759E-4]:1.691599825479E-1)[&rate=5.370943041129759E-4]:1.52532112969E-1)[&rate=5.370943041129759E-4]:2.442052157275E-1)[&rate=5.370943041129759E-4]:2.191576243572E-1)[&rate=5.370943041129759E-4]:1.25228086785E-1,((((88[&rate=5.370943041129759E-4]:5.782698144992E-2,89[&rate=5.370943041129759E-4]:7.152561158693E-2)[&rate=5.370943041129759E-4]:3.016806937267E-1,((86[&rate=5.370943041129759E-4]:1.389855716565E-1,(83[&rate=5.370943041129759E-4]:6.63031329221E-2,((93[&rate=5.370943041129759E-4]:2.124080645121E-2,84[&rate=5.370943041129759E-4]:7.542176314195E-3)[&rate=5.370943041129759E-4]:5.626154333976E-2,85[&rate=5.370943041129759E-4]:6.380371965396E-2)[&rate=5.370943041129759E-4]:2.499413268143E-3)[&rate=5.370943041129759E-4]:7.268243873439E-2)[&rate=5.370943041129759E-4]:1.250080196338E-1,(87[&rate=5.370943041129759E-4]:2.061381370185E-1,((91[&rate=5.370943041129759E-4]:3.347278650559E-2,90[&rate=5.370943041129759E-4]:3.347278650559E-2)[&rate=5.370943041129759E-4]:7.183339230228E-2,92[&rate=5.370943041129759E-4]:1.053061788079E-1)[&rate=5.370943041129759E-4]:1.145305883477E-1)[&rate=5.370943041129759E-4]:5.78554542717E-2)[&rate=5.370943041129759E-4]:9.551408388641E-2)[&rate=5.370943041129759E-4]:9.104072975251E-1,((10[&rate=5.370943041129759E-4]:3.85173400823E-1,15[&rate=5.370943041129759E-4]:4.235295652064E-1)[&rate=5.370943041129759E-4]:2.1528855803E-1,6[&rate=5.370943041129759E-4]:5.840236026886E-1)[&rate=5.370943041129759E-4]:1.982201371365E-1)[&rate=5.370943041129759E-4]:5.110495904916E-3,(18[&rate=5.370943041129759E-4]:6.773294425771E-1,3[&rate=5.370943041129759E-4]:5.622609494265E-1)[&rate=5.370943041129759E-4]:1.730384917831E-1)[&rate=5.370943041129759E-4]:7.540876631625E-1)[&rate=5.370943041129759E-4]:3.864275442738E-1)[&rate=5.370943041129759E-4]:5.308993822819E-1)[&rate=5.370943041129759E-4]:1.127444924195E-1,((((((7[&rate=5.370943041129759E-4]:9.642328055156E-2,8[&rate=5.370943041129759E-4]:9.642328055156E-2)[&rate=5.370943041129759E-4]:6.399593851266E-1,26[&rate=5.370943041129759E-4]:8.432319807467E-1)[&rate=5.370943041129759E-4]:7.83788937895E-2,31[&rate=5.370943041129759E-4]:9.654464909746E-1)[&rate=5.370943041129759E-4]:1.873049384421E-2,(22[&rate=5.370943041129759E-4]:4.817902219441E-1,27[&rate=5.370943041129759E-4]:4.982285781085E-1)[&rate=5.370943041129759E-4]:4.475922423267E-1)[&rate=5.370943041129759E-4]:2.355329832363E-1,2[&rate=5.370943041129759E-4]:9.923127077811E-1)[&rate=5.370943041129759E-4]:1.352148645952E0,146[&rate=5.370943041129759E-4]:5.079541301388E-1)[&rate=5.370943041129759E-4]:1.558190874221E-1)[&rate=5.370943041129759E-4]:1.757526152121E-3)[&rate=5.370943041129759E-4]:3.01923670728E-2)[&rate=5.370943041129759E-4]:4.46824465631E-1)[&rate=5.370943041129759E-4]:2.248237100143E-2)[&rate=5.370943041129759E-4]:4.001867641339E-1)[&rate=5.370943041129759E-4]:7.295932229795E-2)[&rate=5.370943041129759E-4]:4.753856396599E-2,32[&rate=5.370943041129759E-4]:9.893054287403E-3)[&rate=5.370943041129759E-4]:6.125057005629E-2)[&rate=5.370943041129759E-4]:1.933967899326E-1,(((125[&rate=5.370943041129759E-4]:7.516485093194E-1,(((134[&rate=5.370943041129759E-4]:6.099768774585E-1,(137[&rate=5.370943041129759E-4]:5.671060704605E-1,133[&rate=5.370943041129759E-4]:5.260101800495E-1)[&rate=5.370943041129759E-4]:1.141036837101E-1)[&rate=5.370943041129759E-4]:8.635964260479E-1,(53[&rate=5.370943041129759E-4]:6.476223827731E-1,((103[&rate=5.370943041129759E-4]:7.043964135525E-1,(29[&rate=5.370943041129759E-4]:8.908177341408E-1,(5[&rate=5.370943041129759E-4]:4.405176387704E-1,12[&rate=5.370943041129759E-4]:4.788738031538E-1)[&rate=5.370943041129759E-4]:3.050946159184E-1)[&rate=5.370943041129759E-4]:4.645539174051E-2)[&rate=5.370943041129759E-4]:1.508657717562E0,52[&rate=5.370943041129759E-4]:5.487603965535E-1)[&rate=5.370943041129759E-4]:1.07058707531E-1)[&rate=5.370943041129759E-4]:7.400841006614E-2)[&rate=5.370943041129759E-4]:1.028211989859E-3,(((((82[&rate=5.370943041129759E-4]:2.386343633932E-1,79[&rate=5.370943041129759E-4]:2.304151853111E-1)[&rate=5.370943041129759E-4]:1.370685925231E-1,(78[&rate=5.370943041129759E-4]:2.583137359171E-1,72[&rate=5.370943041129759E-4]:2.363959276977E-1)[&rate=5.370943041129759E-4]:1.091700419172E-1)[&rate=5.370943041129759E-4]:1.132296476595E-1,(81[&rate=5.370943041129759E-4]:2.447326568655E-1,80[&rate=5.370943041129759E-4]:2.447326568655E-1)[&rate=5.370943041129759E-4]:2.27761590546E-1)[&rate=5.370943041129759E-4]:4.554372930635E-3,(73[&rate=5.370943041129759E-4]:4.339450955081E-1,(77[&rate=5.370943041129759E-4]:4.119814785253E-1,71[&rate=5.370943041129759E-4]:3.489677798952E-1)[&rate=5.370943041129759E-4]:1.648416492808E-2)[&rate=5.370943041129759E-4]:9.241859332708E-2)[&rate=5.370943041129759E-4]:2.666421362517E-1,((76[&rate=5.370943041129759E-4]:5.119562603062E-1,(74[&rate=5.370943041129759E-4]:4.71233353247E-1,70[&rate=5.370943041129759E-4]:4.328771888635E-1)[&rate=5.370943041129759E-4]:4.07229070592E-2)[&rate=5.370943041129759E-4]:1.09990988033E-1,75[&rate=5.370943041129759E-4]:6.219472483392E-1)[&rate=5.370943041129759E-4]:1.710585767478E-1)[&rate=5.370943041129759E-4]:6.761162383543E-1)[&rate=5.370943041129759E-4]:2.393720181515E-1)[&rate=5.370943041129759E-4]:7.844665398704E-1,((59[&rate=5.370943041129759E-4]:3.474784306948E-1,((37[&rate=5.370943041129759E-4]:2.408741784652E-1,57[&rate=5.370943041129759E-4]:2.053550527821E-1)[&rate=5.370943041129759E-4]:1.193769414909E-1,((54[&rate=5.370943041129759E-4]:2.4185342199E-1,(56[&rate=5.370943041129759E-4]:2.028944260796E-1,55[&rate=5.370943041129759E-4]:2.028944260796E-1)[&rate=5.370943041129759E-4]:6.901364071901E-2)[&rate=5.370943041129759E-4]:3.953758268181E-2,58[&rate=5.370943041129759E-4]:3.387680538521E-1)[&rate=5.370943041129759E-4]:2.357383043834E-3)[&rate=5.370943041129759E-4]:2.547867685894E-2)[&rate=5.370943041129759E-4]:1.241323948895E-1,68[&rate=5.370943041129759E-4]:4.224304977153E-1)[&rate=5.370943041129759E-4]:9.470178848077E-1)[&rate=5.370943041129759E-4]:4.798389347558E-2,34[&rate=5.370943041129759E-4]:6.69793959623E-3)[&rate=5.370943041129759E-4]:2.797602828991E-1);
tree STATE_62730000 [&joint=-20992.18186117184,lnP=-20992.18186117184] = [&R] ((((34[&rate=5.48516893344873E-4]:5.049500065217E-2,32[&rate=5.48516893344873E-4]:2.857719243308E-2)[&rate=5.48516893344873E-4]:4.62175581402E-3,((125[&rate=5.48516893344873E-4]:1.154147684345E0,(((((137[&rate=5.48516893344873E-4]:3.064218103617E-1,134[&rate=5.48516893344873E-4]:2.351889336495E-1)[&rate=5.48516893344873E-4]:1.019329589585E-1,133[&rate=5.48516893344873E-4]:3.672588789092E-1)[&rate=5.48516893344873E-4]:6.113809643417E-1,(103[&rate=5.48516893344873E-4]:8.703485202973E-1,(29[&rate=5.48516893344873E-4]:6.899998831723E-1,(5[&rate=5.48516893344873E-4]:3.476613926671E-1,12[&rate=5.48516893344873E-4]:3.860175570506E-1)[&rate=5.48516893344873E-4]:1.971330110532E-1)[&rate=5.48516893344873E-4]:4.132253494538E-1)[&rate=5.48516893344873E-4]:9.987022818577E-1)[&rate=5.48516893344873E-4]:1.333485336051E-1,52[&rate=5.48516893344873E-4]:3.381056011991E-1)[&rate=5.48516893344873E-4]:6.29638682573E-1,(((75[&rate=5.48516893344873E-4]:5.03082252773E-1,((74[&rate=5.48516893344873E-4]:3.92113155788E-1,76[&rate=5.48516893344873E-4]:3.92113155788E-1)[&rate=5.48516893344873E-4]:2.645674123877E-2,70[&rate=5.48516893344873E-4]:3.802137326433E-1)[&rate=5.48516893344873E-4]:8.451235574628E-2)[&rate=5.48516893344873E-4]:1.901735199665E-1,((77[&rate=5.48516893344873E-4]:4.508984761392E-1,((((72[&rate=5.48516893344873E-4]:1.973659944938E-4,78[&rate=5.48516893344873E-4]:2.211517421381E-2)[&rate=5.48516893344873E-4]:2.560965722398E-1,(79[&rate=5.48516893344873E-4]:3.322816816635E-2,71[&rate=5.48516893344873E-4]:5.830907892316E-3)[&rate=5.48516893344873E-4]:2.449835782873E-1)[&rate=5.48516893344873E-4]:2.47474164176E-2,82[&rate=5.48516893344873E-4]:3.111783409533E-1)[&rate=5.48516893344873E-4]:1.10614041124E-1,73[&rate=5.48516893344873E-4]:4.546690944061E-1)[&rate=5.48516893344873E-4]:1.708833787789E-3)[&rate=5.48516893344873E-4]:1.577997099283E-2,(81[&rate=5.48516893344873E-4]:1.789503174983E-1,80[&rate=5.48516893344873E-4]:1.789503174983E-1)[&rate=5.48516893344873E-4]:2.438925131953E-1)[&rate=5.48516893344873E-4]:2.210978735528E-1)[&rate=5.48516893344873E-4]:5.114625989823E-1,53[&rate=5.48516893344873E-4]:4.582553131097E-1)[&rate=5.48516893344873E-4]:5.01292249351E-1)[&rate=5.48516893344873E-4]:4.049826355459E-1)[&rate=5.48516893344873E-4]:3.716117246105E-1,((((57[&rate=5.48516893344873E-4]:3.766377123627E-1,(37[&rate=5.48516893344873E-4]:3.062491788659E-1,(58[&rate=5.48516893344873E-4]:2.15323280924E-1,54[&rate=5.48516893344873E-4]:1.579462317437E-1)[&rate=5.48516893344873E-4]:7.180021488171E-2)[&rate=5.48516893344873E-4]:1.059076591799E-1)[&rate=5.48516893344873E-4]:8.192861530009E-2,(56[&rate=5.48516893344873E-4]:3.856094267561E-1,55[&rate=5.48516893344873E-4]:3.856094267561E-1)[&rate=5.48516893344873E-4]:6.202793915797E-2)[&rate=5.48516893344873E-4]:1.599106650488E-1,59[&rate=5.48516893344873E-4]:6.157447522745E-1)[&rate=5.48516893344873E-4]:1.941249597206E-1,68[&rate=5.48516893344873E-4]:7.606893841262E-1)[&rate=5.48516893344873E-4]:5.98403358163E-1)[&rate=5.48516893344873E-4]:1.067583505793E-1)[&rate=5.48516893344873E-4]:2.904444127711E-2,((((((45[&rate=5.48516893344873E-4]:7.103129960786E-1,((((48[&rate=5.48516893344873E-4]:2.745448813878E-1,42[&rate=5.48516893344873E-4]:2.362935152676E-1)[&rate=5.48516893344873E-4]:1.324850970381E-1,41[&rate=5.48516893344873E-4]:3.633141314314E-1)[&rate=5.48516893344873E-4]:6.697096260449E-2,(43[&rate=5.48516893344873E-4]:2.207483827379E-1,46[&rate=5.48516893344873E-4]:2.207483827379E-1)[&rate=5.48516893344873E-4]:2.64181520041E-1)[&rate=5.48516893344873E-4]:1.673737621389E-1,(51[&rate=5.48516893344873E-4]:6.110778235905E-1,((47[&rate=5.48516893344873E-4]:1.143380410647E-2,44[&rate=5.48516893344873E-4]:5.969323232218E-3)[&rate=5.48516893344873E-4]:5.582066110973E-1,(50[&rate=5.48516893344873E-4]:4.911847417024E-1,49[&rate=5.48516893344873E-4]:4.911847417024E-1)[&rate=5.48516893344873E-4]:4.566878825569E-2)[&rate=5.48516893344873E-4]:6.875981275813E-2)[&rate=5.48516893344873E-4]:1.390343695582E-2)[&rate=5.48516893344873E-4]:6.620605247223E-2)[&rate=5.48516893344873E-4]:1.760063285974E-1,((128[&rate=5.48516893344873E-4]:1.228690837094E0,((69[&rate=5.48516893344873E-4]:7.100817951697E-1,((132[&rate=5.48516893344873E-4]:1.089029184489E-1,(131[&rate=5.48516893344873E-4]:6.121996962009E-2,130[&rate=5.48516893344873E-4]:5.848024359274E-2)[&rate=5.48516893344873E-4]:4.768294882881E-2)[&rate=5.48516893344873E-4]:4.441690878357E-2,129[&rate=5.48516893344873E-4]:1.505801012051E-1)[&rate=5.48516893344873E-4]:4.11556488485E-1)[&rate=5.48516893344873E-4]:2.988990178084E-2,118[&rate=5.48516893344873E-4]:7.290127928409E-1)[&rate=5.48516893344873E-4]:6.394040716503E-1)[&rate=5.48516893344873E-4]:5.025212507544E-2,((62[&rate=5.48516893344873E-4]:4.075801538695E-1,((64[&rate=5.48516893344873E-4]:2.028693499008E-1,60[&rate=5.48516893344873E-4]:5.21844183941E-2)[&rate=5.48516893344873E-4]:7.440157451855E-2,65[&rate=5.48516893344873E-4]:1.265859929127E-1)[&rate=5.48516893344873E-4]:8.921333903911E-2)[&rate=5.48516893344873E-4]:3.057739345198E-1,(61[&rate=5.48516893344873E-4]:2.870221804069E-1,63[&rate=5.48516893344873E-4]:2.459262899958E-1)[&rate=5.48516893344873E-4]:4.263319079825E-1)[&rate=5.48516893344873E-4]:7.053149011773E-1)[&rate=5.48516893344873E-4]:3.80772574798E-1)[&rate=5.48516893344873E-4]:2.49310854391E-2,35[&rate=5.48516893344873E-4]:1.558794991187E-1)[&rate=5.48516893344873E-4]:3.012047726383E-2,(36[&rate=5.48516893344873E-4]:1.830900045065E-1,(121[&rate=5.48516893344873E-4]:8.390976699872E-1,127[&rate=5.48516893344873E-4]:1.280193560398E0)[&rate=5.48516893344873E-4]:1.423444389314E0)[&rate=5.48516893344873E-4]:4.948531434182E-2)[&rate=5.48516893344873E-4]:4.190475902254E-1,(38[&rate=5.48516893344873E-4]:9.222272553955E-1,(((146[&rate=5.48516893344873E-4]:6.740692481697E-1,16[&rate=5.48516893344873E-4]:2.639343595052E0)[&rate=5.48516893344873E-4]:2.330232232471E-1,((((31[&rate=5.48516893344873E-4]:7.837642586941E-1,((7[&rate=5.48516893344873E-4]:2.837713736228E-1,8[&rate=5.48516893344873E-4]:2.837713736228E-1)[&rate=5.48516893344873E-4]:2.394589773025E-1,26[&rate=5.48516893344873E-4]:6.300796659939E-1)[&rate=5.48516893344873E-4]:1.098489762619E-1)[&rate=5.48516893344873E-4]:5.920017871395E-2,(22[&rate=5.48516893344873E-4]:2.301962386891E-1,27[&rate=5.48516893344873E-4]:2.466345948535E-1)[&rate=5.48516893344873E-4]:5.579736781709E-1)[&rate=5.48516893344873E-4]:3.139309660628E-1,2[&rate=5.48516893344873E-4]:9.294981431968E-1)[&rate=5.48516893344873E-4]:1.493355464362E0,(101[&rate=5.48516893344873E-4]:6.354842600985E-1,(((((((139[&rate=5.48516893344873E-4]:4.718047231681E-1,(106[&rate=5.48516893344873E-4]:1.289500049745E-1,111[&rate=5.48516893344873E-4]:1.453883611389E-1)[&rate=5.48516893344873E-4]:1.510738962759E-1)[&rate=5.48516893344873E-4]:4.566078311299E-1,116[&rate=5.48516893344873E-4]:6.763577597775E-1)[&rate=5.48516893344873E-4]:1.030802129707E-1,(148[&rate=5.48516893344873E-4]:2.825300094479E-1,143[&rate=5.48516893344873E-4]:2.797902834205E-1)[&rate=5.48516893344873E-4]:5.35264127684E-1)[&rate=5.48516893344873E-4]:2.260409080857E-1,((((107[&rate=5.48516893344873E-4]:1.619596943329E-1,(114[&rate=5.48516893344873E-4]:7.244741434441E-2,104[&rate=5.48516893344873E-4]:1.327213869472E-1)[&rate=5.48516893344873E-4]:2.923830738569E-2)[&rate=5.48516893344873E-4]:4.275910552627E-2,108[&rate=5.48516893344873E-4]:2.019790738318E-1)[&rate=5.48516893344873E-4]:3.595392476799E-1,109[&rate=5.48516893344873E-4]:5.834361297308E-1)[&rate=5.48516893344873E-4]:3.44800798345E-1,((13[&rate=5.48516893344873E-4]:3.675508189485E-1,19[&rate=5.48516893344873E-4]:4.059069833322E-1)[&rate=5.48516893344873E-4]:3.976126952581E-1,115[&rate=5.48516893344873E-4]:6.829717333848E-1)[&rate=5.48516893344873E-4]:1.658131398965E-1)[&rate=5.48516893344873E-4]:1.566940075525E-1)[&rate=5.48516893344873E-4]:1.421325624904E-1,((((117[&rate=5.48516893344873E-4]:2.910302790622E-1,9[&rate=5.48516893344873E-4]:2.800713749525E-1)[&rate=5.48516893344873E-4]:4.06402366331E-1,112[&rate=5.48516893344873E-4]:6.946929193656E-1)[&rate=5.48516893344873E-4]:1.748267322735E-2,((30[&rate=5.48516893344873E-4]:2.12068609255E-1,4[&rate=5.48516893344873E-4]:3.946586952894E-2)[&rate=5.48516893344873E-4]:4.602864134594E-1,(17[&rate=5.48516893344873E-4]:3.870682204927E-1,14[&rate=5.48516893344873E-4]:3.48712056109E-1)[&rate=5.48516893344873E-4]:2.085744734545E-1)[&rate=5.48516893344873E-4]:1.548890630294E-1)[&rate=5.48516893344873E-4]:2.368649611934E-1,((105[&rate=5.48516893344873E-4]:6.815470200682E-1,110[&rate=5.48516893344873E-4]:7.034648282873E-1)[&rate=5.48516893344873E-4]:9.237543634911E-2,113[&rate=5.48516893344873E-4]:8.013197166911E-1)[&rate=5.48516893344873E-4]:1.477208370952E-1)[&rate=5.48516893344873E-4]:2.807626703597E-1)[&rate=5.48516893344873E-4]:8.638469075689E-2,((((24[&rate=5.48516893344873E-4]:9.942222162339E-1,(1[&rate=5.48516893344873E-4]:1.227666499285E-1,(28[&rate=5.48516893344873E-4]:8.996582852444E-1,21[&rate=5.48516893344873E-4]:8.750007509979E-1)[&rate=5.48516893344873E-4]:9.409734547033E-3)[&rate=5.48516893344873E-4]:9.06336484972E-2)[&rate=5.48516893344873E-4]:1.791797570699E-1,102[&rate=5.48516893344873E-4]:1.175813768746E-2)[&rate=5.48516893344873E-4]:1.160001931392E-1,((140[&rate=5.48516893344873E-4]:4.394098381693E-1,11[&rate=5.48516893344873E-4]:4.58587920361E-1)[&rate=5.48516893344873E-4]:2.747279286506E-1,(23[&rate=5.48516893344873E-4]:8.132087592815E-1,(20[&rate=5.48516893344873E-4]:7.797423289019E-1,25[&rate=5.48516893344873E-4]:7.989204110936E-1)[&rate=5.48516893344873E-4]:2.524725229748E-2)[&rate=5.48516893344873E-4]:5.03859657941E-3)[&rate=5.48516893344873E-4]:4.601959064725E-1)[&rate=5.48516893344873E-4]:4.671508201211E-3,(142[&rate=5.48516893344873E-4]:3.678102007742E-1,((144[&rate=5.48516893344873E-4]:9.347071950155E-2,145[&rate=5.48516893344873E-4]:9.895017155649E-2)[&rate=5.48516893344873E-4]:6.581266767445E-4,141[&rate=5.48516893344873E-4]:9.686857220565E-2)[&rate=5.48516893344873E-4]:2.682019025409E-1)[&rate=5.48516893344873E-4]:1.01119498072E0)[&rate=5.48516893344873E-4]:1.097854731354E-1)[&rate=5.48516893344873E-4]:9.922227078672E-2,((3[&rate=5.48516893344873E-4]:5.682745165648E-1,(((85[&rate=5.48516893344873E-4]:8.556412028611E-3,(93[&rate=5.48516893344873E-4]:1.58766687383E-2,84[&rate=5.48516893344873E-4]:2.178038601283E-3)[&rate=5.48516893344873E-4]:6.378373427328E-3)[&rate=5.48516893344873E-4]:9.966140090404E-2,((91[&rate=5.48516893344873E-4]:8.289059944601E-3,90[&rate=5.48516893344873E-4]:8.289059944601E-3)[&rate=5.48516893344873E-4]:1.189967342211E-2,92[&rate=5.48516893344873E-4]:2.018873336671E-2)[&rate=5.48516893344873E-4]:1.017277097029E-1)[&rate=5.48516893344873E-4]:5.834045572542E-2,(((88[&rate=5.48516893344873E-4]:2.61734050233E-2,89[&rate=5.48516893344873E-4]:3.987203516031E-2)[&rate=5.48516893344873E-4]:8.03245960708E-2,(86[&rate=5.48516893344873E-4]:2.905685445036E-2,83[&rate=5.48516893344873E-4]:2.905685445036E-2)[&rate=5.48516893344873E-4]:7.744114664373E-2)[&rate=5.48516893344873E-4]:5.894907960285E-2,87[&rate=5.48516893344873E-4]:1.654470806969E-1)[&rate=5.48516893344873E-4]:1.111187961124E-3)[&rate=5.48516893344873E-4]:9.414422753038E-1)[&rate=5.48516893344873E-4]:3.58701490163E-1,((6[&rate=5.48516893344873E-4]:6.226655273308E-1,(10[&rate=5.48516893344873E-4]:2.830298465807E-1,15[&rate=5.48516893344873E-4]:3.213860109642E-1)[&rate=5.48516893344873E-4]:3.560740369144E-1)[&rate=5.48516893344873E-4]:3.437463263512E-2,18[&rate=5.48516893344873E-4]:7.20053858596E-1)[&rate=5.48516893344873E-4]:3.219906412823E-1)[&rate=5.48516893344873E-4]:4.11721850195E-1)[&rate=5.48516893344873E-4]:2.995261292033E-1)[&rate=5.48516893344873E-4]:8.038077036243E-1)[&rate=5.48516893344873E-4]:3.207460874528E-1)[&rate=5.48516893344873E-4]:1.793806389547E-2,(((147[&rate=5.48516893344873E-4]:6.215202898222E-1,40[&rate=5.48516893344873E-4]:5.641432406418E-1)[&rate=5.48516893344873E-4]:4.409306511376E-2,(((100[&rate=5.48516893344873E-4]:1.477687928065E-1,94[&rate=5.48516893344873E-4]:1.477687928065E-1)[&rate=5.48516893344873E-4]:1.754454123456E-1,95[&rate=5.48516893344873E-4]:4.079136587041E-1)[&rate=5.48516893344873E-4]:2.958115039991E-1,(98[&rate=5.48516893344873E-4]:6.657367771812E-1,(96[&rate=5.48516893344873E-4]:4.245027006114E-1,99[&rate=5.48516893344873E-4]:4.600218262942E-1)[&rate=5.48516893344873E-4]:2.275728743842E-1)[&rate=5.48516893344873E-4]:2.705942377339E-2)[&rate=5.48516893344873E-4]:4.385540534735E-2)[&rate=5.48516893344873E-4]:6.773813073283E-2,(97[&rate=5.48516893344873E-4]:5.37113558386E-1,39[&rate=5.48516893344873E-4]:6.081518097522E-1)[&rate=5.48516893344873E-4]:6.782262673622E-2)[&rate=5.48516893344873E-4]:1.288375195889E-1)[&rate=5.48516893344873E-4]:1.857213102473E-1)[&rate=5.48516893344873E-4]:2.851857577279E-1)[&rate=5.48516893344873E-4]:2.130189680096E-1,((67[&rate=5.48516893344873E-4]:2.225825099258E-1,(122[&rate=5.48516893344873E-4]:4.935336030231E-1,(123[&rate=5.48516893344873E-4]:9.134964072267E-3,124[&rate=5.48516893344873E-4]:6.402723635141E-3)[&rate=5.48516893344873E-4]:4.843986389508E-1)[&rate=5.48516893344873E-4]:2.303214572434E-1)[&rate=5.48516893344873E-4]:3.534490032418E-1,((126[&rate=5.48516893344873E-4]:1.284209928821E0,(((138[&rate=5.48516893344873E-4]:1.754275124108E-1,136[&rate=5.48516893344873E-4]:4.392066309556E-2)[&rate=5.48516893344873E-4]:4.380923320226E-1,135[&rate=5.48516893344873E-4]:4.135198444333E-1)[&rate=5.48516893344873E-4]:4.841914975565E-1,(120[&rate=5.48516893344873E-4]:1.146892418769E0,119[&rate=5.48516893344873E-4]:1.242782829728E0)[&rate=5.48516893344873E-4]:2.873717741024E-3)[&rate=5.48516893344873E-4]:8.242559039956E-1)[&rate=5.48516893344873E-4]:4.759938874863E-1,66[&rate=5.48516893344873E-4]:5.130296266223E-1)[&rate=5.48516893344873E-4]:6.300188654527E-2)[&rate=5.48516893344873E-4]:2.4203502145E-1)[&rate=5.48516893344873E-4]:1.291083617558E-1)[&rate=5.48516893344873E-4]:2.050151322253E-3,33[&rate=5.48516893344873E-4]:6.977299290117E-2);
tree STATE_62820000 [&joint=-20962.9197178507,lnP=-20962.9197178507] = [&R] (33[&rate=5.509193871565103E-4]:3.443147835805E-2,(32[&rate=5.509193871565103E-4]:6.388058973804E-3,((((((((((41[&rate=5.509193871565103E-4]:2.619126204791E-1,(48[&rate=5.509193871565103E-4]:2.803752238713E-1,42[&rate=5.509193871565103E-4]:2.421238577511E-1)[&rate=5.509193871565103E-4]:2.525324360224E-2)[&rate=5.509193871565103E-4]:7.391189513463E-2,(46[&rate=5.509193871565103E-4]:3.088522494638E-1,43[&rate=5.509193871565103E-4]:3.088522494638E-1)[&rate=5.509193871565103E-4]:8.161707489285E-2)[&rate=5.509193871565103E-4]:6.244311815649E-2,(51[&rate=5.509193871565103E-4]:3.114621007735E-1,44[&rate=5.509193871565103E-4]:3.333200242708E-1)[&rate=5.509193871565103E-4]:1.141279373681E-1)[&rate=5.509193871565103E-4]:2.034897328215E-2,(50[&rate=5.509193871565103E-4]:3.573161723328E-1,49[&rate=5.509193871565103E-4]:3.573161723328E-1)[&rate=5.509193871565103E-4]:8.315835821679E-2)[&rate=5.509193871565103E-4]:1.248367365532E-2,(47[&rate=5.509193871565103E-4]:4.668537899987E-1,45[&rate=5.509193871565103E-4]:4.586570686873E-1)[&rate=5.509193871565103E-4]:1.889129945191E-2)[&rate=5.509193871565103E-4]:3.766804278624E-1,((((65[&rate=5.509193871565103E-4]:8.81418478803E-2,(60[&rate=5.509193871565103E-4]:6.727874071623E-2,(64[&rate=5.509193871565103E-4]:1.34731157018E-1,62[&rate=5.509193871565103E-4]:1.75827047429E-1)[&rate=5.509193871565103E-4]:8.323251520496E-2)[&rate=5.509193871565103E-4]:2.086310716407E-2)[&rate=5.509193871565103E-4]:4.253800029043E-1,(61[&rate=5.509193871565103E-4]:3.190037629486E-1,63[&rate=5.509193871565103E-4]:2.779078725376E-1)[&rate=5.509193871565103E-4]:3.862989097537E-1)[&rate=5.509193871565103E-4]:6.430303830217E-1,((118[&rate=5.509193871565103E-4]:6.219018785463E-1,69[&rate=5.509193871565103E-4]:6.32860782656E-1)[&rate=5.509193871565103E-4]:2.888453826483E-2,((130[&rate=5.509193871565103E-4]:1.078884826211E-1,131[&rate=5.509193871565103E-4]:1.106282086485E-1)[&rate=5.509193871565103E-4]:8.627333245814E-2,(129[&rate=5.509193871565103E-4]:1.539026681387E-1,132[&rate=5.509193871565103E-4]:1.566423941661E-1)[&rate=5.509193871565103E-4]:4.025914694054E-2)[&rate=5.509193871565103E-4]:3.19638300362E-1)[&rate=5.509193871565103E-4]:6.975466389129E-1)[&rate=5.509193871565103E-4]:6.126531807883E-2,128[&rate=5.509193871565103E-4]:1.269872346406E0)[&rate=5.509193871565103E-4]:3.577526618874E-1)[&rate=5.509193871565103E-4]:2.36560764407E-1,((36[&rate=5.509193871565103E-4]:1.932436280665E-2,127[&rate=5.509193871565103E-4]:2.539872308012E0)[&rate=5.509193871565103E-4]:2.13316730305E-1,(35[&rate=5.509193871565103E-4]:1.215907891427E-1,121[&rate=5.509193871565103E-4]:2.247618186403E0)[&rate=5.509193871565103E-4]:6.447496150324E-2)[&rate=5.509193871565103E-4]:1.493528987664E-1)[&rate=5.509193871565103E-4]:1.862594903624E-1,(((98[&rate=5.509193871565103E-4]:5.252427032038E-1,(((101[&rate=5.509193871565103E-4]:6.380928693113E-1,(((142[&rate=5.509193871565103E-4]:3.773679230067E-1,(144[&rate=5.509193871565103E-4]:1.584078130913E-1,(141[&rate=5.509193871565103E-4]:9.513314330287E-2,145[&rate=5.509193871565103E-4]:9.787286933046E-2)[&rate=5.509193871565103E-4]:6.601439581578E-2)[&rate=5.509193871565103E-4]:2.134806578604E-1)[&rate=5.509193871565103E-4]:9.751913913542E-1,(((102[&rate=5.509193871565103E-4]:1.498321994735E-2,((23[&rate=5.509193871565103E-4]:5.234878872359E-1,(25[&rate=5.509193871565103E-4]:3.584258336826E-1,20[&rate=5.509193871565103E-4]:3.392477514909E-1)[&rate=5.509193871565103E-4]:1.76020957663E-1)[&rate=5.509193871565103E-4]:4.185224974462E-2,(11[&rate=5.509193871565103E-4]:4.653701248243E-1,140[&rate=5.509193871565103E-4]:4.461920426325E-1)[&rate=5.509193871565103E-4]:1.503850530703E-2)[&rate=5.509193871565103E-4]:6.003280144735E-1)[&rate=5.509193871565103E-4]:3.775658841184E-2,(24[&rate=5.509193871565103E-4]:9.342668654994E-1,((28[&rate=5.509193871565103E-4]:7.356401277164E-1,21[&rate=5.509193871565103E-4]:7.109825934699E-1)[&rate=5.509193871565103E-4]:1.595548446136E-1,1[&rate=5.509193871565103E-4]:1.08893602467E-1)[&rate=5.509193871565103E-4]:4.455134522421E-2)[&rate=5.509193871565103E-4]:2.801167784761E-1)[&rate=5.509193871565103E-4]:5.166974938821E-2,(((((((114[&rate=5.509193871565103E-4]:2.275775796314E-2,104[&rate=5.509193871565103E-4]:8.303173056591E-2)[&rate=5.509193871565103E-4]:3.363118911196E-1,(108[&rate=5.509193871565103E-4]:2.051482090746E-1,107[&rate=5.509193871565103E-4]:2.07887935102E-1)[&rate=5.509193871565103E-4]:2.114556865835E-1)[&rate=5.509193871565103E-4]:9.251441368753E-2,109[&rate=5.509193871565103E-4]:5.310361175648E-1)[&rate=5.509193871565103E-4]:1.506909550764E-1,(13[&rate=5.509193871565103E-4]:4.744019080114E-1,19[&rate=5.509193871565103E-4]:5.127580723951E-1)[&rate=5.509193871565103E-4]:2.100648906571E-1)[&rate=5.509193871565103E-4]:2.04304269361E-2,115[&rate=5.509193871565103E-4]:6.227054447828E-1)[&rate=5.509193871565103E-4]:2.010788524703E-1,(((106[&rate=5.509193871565103E-4]:1.957637490482E-1,(139[&rate=5.509193871565103E-4]:3.212759337335E-1,111[&rate=5.509193871565103E-4]:1.459334679801E-1)[&rate=5.509193871565103E-4]:6.62686372325E-2)[&rate=5.509193871565103E-4]:2.570289888306E-1,116[&rate=5.509193871565103E-4]:3.92518765276E-1)[&rate=5.509193871565103E-4]:1.636555173748E-1,(148[&rate=5.509193871565103E-4]:2.137200931216E-1,143[&rate=5.509193871565103E-4]:2.109803670943E-1)[&rate=5.509193871565103E-4]:3.808103539129E-1)[&rate=5.509193871565103E-4]:2.676100146022E-1)[&rate=5.509193871565103E-4]:5.210620564918E-2,(((17[&rate=5.509193871565103E-4]:4.511747767944E-1,14[&rate=5.509193871565103E-4]:4.128186124108E-1)[&rate=5.509193871565103E-4]:2.25048361081E-1,((117[&rate=5.509193871565103E-4]:4.835903561434E-1,105[&rate=5.509193871565103E-4]:4.53453369842E-1)[&rate=5.509193871565103E-4]:2.127165564251E-2,110[&rate=5.509193871565103E-4]:4.966428337036E-1)[&rate=5.509193871565103E-4]:1.357446877334E-1)[&rate=5.509193871565103E-4]:1.172945132871E-1,(((30[&rate=5.509193871565103E-4]:3.729242028731E-1,4[&rate=5.509193871565103E-4]:2.003214631471E-1)[&rate=5.509193871565103E-4]:3.280905760818E-1,(112[&rate=5.509193871565103E-4]:4.556829139136E-1,9[&rate=5.509193871565103E-4]:4.474637358315E-1)[&rate=5.509193871565103E-4]:1.302633718905E-1)[&rate=5.509193871565103E-4]:1.572104818782E-1,113[&rate=5.509193871565103E-4]:7.431567676823E-1)[&rate=5.509193871565103E-4]:1.200471909654E-2)[&rate=5.509193871565103E-4]:2.029207969453E-1)[&rate=5.509193871565103E-4]:2.202998767629E-1)[&rate=5.509193871565103E-4]:1.57441414769E-3)[&rate=5.509193871565103E-4]:1.001359652243E-1,(3[&rate=5.509193871565103E-4]:9.65043642468E-1,(((18[&rate=5.509193871565103E-4]:5.490497420946E-1,6[&rate=5.509193871565103E-4]:4.860360434645E-1)[&rate=5.509193871565103E-4]:5.825084019648E-2,(10[&rate=5.509193871565103E-4]:3.570073472006E-1,15[&rate=5.509193871565103E-4]:3.953635115841E-1)[&rate=5.509193871565103E-4]:2.037178926247E-1)[&rate=5.509193871565103E-4]:3.625819862463E-1,((88[&rate=5.509193871565103E-4]:1.693389784734E-1,89[&rate=5.509193871565103E-4]:1.830376086104E-1)[&rate=5.509193871565103E-4]:1.933780166862E-1,((((91[&rate=5.509193871565103E-4]:5.39194548489E-2,90[&rate=5.509193871565103E-4]:5.39194548489E-2)[&rate=5.509193871565103E-4]:1.07027711432E-1,92[&rate=5.509193871565103E-4]:1.609471662809E-1)[&rate=5.509193871565103E-4]:8.8215360164E-2,87[&rate=5.509193871565103E-4]:2.354638963079E-1)[&rate=5.509193871565103E-4]:2.496736824747E-2,((85[&rate=5.509193871565103E-4]:1.271517638723E-1,(86[&rate=5.509193871565103E-4]:8.02867718331E-3,83[&rate=5.509193871565103E-4]:8.02867718331E-3)[&rate=5.509193871565103E-4]:1.19123086689E-1)[&rate=5.509193871565103E-4]:7.757250529779E-2,(84[&rate=5.509193871565103E-4]:2.755666618801E-3,93[&rate=5.509193871565103E-4]:1.645429675582E-2)[&rate=5.509193871565103E-4]:2.019686025513E-1)[&rate=5.509193871565103E-4]:5.570699538532E-2)[&rate=5.509193871565103E-4]:1.022857306042E-1)[&rate=5.509193871565103E-4]:1.031823107624E0)[&rate=5.509193871565103E-4]:1.102295670811E-1)[&rate=5.509193871565103E-4]:2.383365686241E-1)[&rate=5.509193871565103E-4]:4.374523842468E-1)[&rate=5.509193871565103E-4]:6.953287062646E-1,(99[&rate=5.509193871565103E-4]:5.024149169602E-1,96[&rate=5.509193871565103E-4]:4.668957912773E-1)[&rate=5.509193871565103E-4]:8.115723665433E-3)[&rate=5.509193871565103E-4]:1.294160965229E-2,((100[&rate=5.509193871565103E-4]:2.420099268506E-1,94[&rate=5.509193871565103E-4]:2.420099268506E-1)[&rate=5.509193871565103E-4]:2.349970658424E-2,95[&rate=5.509193871565103E-4]:3.502090869869E-1)[&rate=5.509193871565103E-4]:1.623342015426E-1)[&rate=5.509193871565103E-4]:2.362837642314E-2)[&rate=5.509193871565103E-4]:3.565957498914E-1,(40[&rate=5.509193871565103E-4]:7.441438216064E-1,(((146[&rate=5.509193871565103E-4]:5.953350400291E-1,((((((7[&rate=5.509193871565103E-4]:1.394534634466E-1,8[&rate=5.509193871565103E-4]:1.394534634466E-1)[&rate=5.509193871565103E-4]:1.939604893207E-1,26[&rate=5.509193871565103E-4]:4.402632678359E-1)[&rate=5.509193871565103E-4]:1.860587818337E-1,31[&rate=5.509193871565103E-4]:6.701576661079E-1)[&rate=5.509193871565103E-4]:1.447111976306E-1,(22[&rate=5.509193871565103E-4]:3.467526382419E-1,27[&rate=5.509193871565103E-4]:3.631909944063E-1)[&rate=5.509193871565103E-4]:4.133217049486E-1)[&rate=5.509193871565103E-4]:2.308987495704E-1,2[&rate=5.509193871565103E-4]:8.183703530349E-1)[&rate=5.509193871565103E-4]:1.509321214975E0,16[&rate=5.509193871565103E-4]:2.456458691298E0)[&rate=5.509193871565103E-4]:1.041506956132E-1)[&rate=5.509193871565103E-4]:1.404618016082E-1,97[&rate=5.509193871565103E-4]:5.445400110362E-1)[&rate=5.509193871565103E-4]:7.014845324508E-2,(147[&rate=5.509193871565103E-4]:7.189453729742E-1,39[&rate=5.509193871565103E-4]:6.615683237939E-1)[&rate=5.509193871565103E-4]:2.415839185357E-2)[&rate=5.509193871565103E-4]:5.841710595899E-2)[&rate=5.509193871565103E-4]:9.279330942532E-3)[&rate=5.509193871565103E-4]:1.188978636259E-1,38[&rate=5.509193871565103E-4]:8.040150052458E-1)[&rate=5.509193871565103E-4]:3.200285810444E-1)[&rate=5.509193871565103E-4]:2.488287152962E-1,((((67[&rate=5.509193871565103E-4]:1.415603169467E-1,((123[&rate=5.509193871565103E-4]:2.426552491545E-2,124[&rate=5.509193871565103E-4]:2.153328447832E-2)[&rate=5.509193871565103E-4]:2.255672770942E-1,122[&rate=5.509193871565103E-4]:2.498328020097E-1)[&rate=5.509193871565103E-4]:3.930000652777E-1)[&rate=5.509193871565103E-4]:4.978141955145E-2,((119[&rate=5.509193871565103E-4]:1.628188013366E0,((138[&rate=5.509193871565103E-4]:1.431265348978E-1,136[&rate=5.509193871565103E-4]:1.161968558259E-2)[&rate=5.509193871565103E-4]:3.804862416475E-1,135[&rate=5.509193871565103E-4]:3.236127765452E-1)[&rate=5.509193871565103E-4]:9.566300313416E-1)[&rate=5.509193871565103E-4]:5.039630466569E-1,(126[&rate=5.509193871565103E-4]:9.30214872419E-1,120[&rate=5.509193871565103E-4]:1.620026984104E0)[&rate=5.509193871565103E-4]:4.162336649604E-1)[&rate=5.509193871565103E-4]:9.206738880368E-2)[&rate=5.509193871565103E-4]:1.460815031545E-1,66[&rate=5.509193871565103E-4]:3.374232396526E-1)[&rate=5.509193871565103E-4]:3.402513455051E-1,((125[&rate=5.509193871565103E-4]:8.417909461215E-1,(((((103[&rate=5.509193871565103E-4]:4.187093520696E-1,(29[&rate=5.509193871565103E-4]:3.670766841959E-1,(5[&rate=5.509193871565103E-4]:1.205677522447E-1,12[&rate=5.509193871565103E-4]:1.589239166281E-1)[&rate=5.509193871565103E-4]:1.013034524992E-1)[&rate=5.509193871565103E-4]:2.845093802025E-1)[&rate=5.509193871565103E-4]:1.337492482955E0,((133[&rate=5.509193871565103E-4]:3.51938527259E-1,137[&rate=5.509193871565103E-4]:3.9303441767E-1)[&rate=5.509193871565103E-4]:2.759817477248E-1,134[&rate=5.509193871565103E-4]:5.977832886826E-1)[&rate=5.509193871565103E-4]:2.378706011372E-1)[&rate=5.509193871565103E-4]:5.648806948902E-2,52[&rate=5.509193871565103E-4]:1.483961699532E-1)[&rate=5.509193871565103E-4]:3.950945934152E-1,53[&rate=5.509193871565103E-4]:5.352940420569E-1)[&rate=5.509193871565103E-4]:1.597575108053E-2,((75[&rate=5.509193871565103E-4]:7.172824936554E-1,(70[&rate=5.509193871565103E-4]:5.790499174933E-1,(74[&rate=5.509193871565103E-4]:5.969117444854E-1,76[&rate=5.509193871565103E-4]:5.969117444854E-1)[&rate=5.509193871565103E-4]:2.049433739133E-2)[&rate=5.509193871565103E-4]:9.987641177871E-2)[&rate=5.509193871565103E-4]:3.61397312066E-1,(((((78[&rate=5.509193871565103E-4]:8.414907468662E-2,72[&rate=5.509193871565103E-4]:6.22312664673E-2)[&rate=5.509193871565103E-4]:4.295177898092E-1,(80[&rate=5.509193871565103E-4]:6.96470736583E-2,81[&rate=5.509193871565103E-4]:6.96470736583E-2)[&rate=5.509193871565103E-4]:4.358006127552E-1)[&rate=5.509193871565103E-4]:3.964663321496E-2,((82[&rate=5.509193871565103E-4]:9.518958393763E-2,71[&rate=5.509193871565103E-4]:5.957314558153E-2)[&rate=5.509193871565103E-4]:1.380855817093E-1,79[&rate=5.509193871565103E-4]:2.250559875648E-1)[&rate=5.509193871565103E-4]:3.28257510146E-1)[&rate=5.509193871565103E-4]:3.133052385586E-2,73[&rate=5.509193871565103E-4]:6.257399119775E-1)[&rate=5.509193871565103E-4]:1.514973335646E-2,77[&rate=5.509193871565103E-4]:6.354101932792E-1)[&rate=5.509193871565103E-4]:4.377901603875E-1)[&rate=5.509193871565103E-4]:2.190530460281E-1)[&rate=5.509193871565103E-4]:5.009036666452E-1)[&rate=5.509193871565103E-4]:3.087440021957E-1,((57[&rate=5.509193871565103E-4]:2.919515859554E-1,(((59[&rate=5.509193871565103E-4]:1.372168162331E-1,37[&rate=5.509193871565103E-4]:1.754681823533E-1)[&rate=5.509193871565103E-4]:1.35915193146E-1,(55[&rate=5.509193871565103E-4]:1.935484447883E-1,56[&rate=5.509193871565103E-4]:1.935484447883E-1)[&rate=5.509193871565103E-4]:7.138684327924E-2)[&rate=5.509193871565103E-4]:7.775109324042E-3,(54[&rate=5.509193871565103E-4]:2.406460240207E-1,58[&rate=5.509193871565103E-4]:2.98023073201E-1)[&rate=5.509193871565103E-4]:2.009728562209E-3)[&rate=5.509193871565103E-4]:8.312226815134E-3)[&rate=5.509193871565103E-4]:3.00154330425E-1,68[&rate=5.509193871565103E-4]:5.401933480743E-1)[&rate=5.509193871565103E-4]:4.436749335761E-1)[&rate=5.509193871565103E-4]:2.415269412795E-1)[&rate=5.509193871565103E-4]:9.283226991317E-2)[&rate=5.509193871565103E-4]:9.989300272176E-2,34[&rate=5.509193871565103E-4]:7.386159162553E-3)[&rate=5.509193871565103E-4]:2.091970803034E-2)[&rate=5.509193871565103E-4]:2.256396732953E-2);
tree STATE_62910000 [&joint=-20948.404990316812,lnP=-20948.404990316812] = [&R] (((((67[&rate=5.778393869111131E-4]:2.123656118595E-1,(122[&rate=5.778393869111131E-4]:2.237239626459E-1,(123[&rate=5.778393869111131E-4]:1.533982220835E-2,124[&rate=5.778393869111131E-4]:1.260758177122E-2)[&rate=5.778393869111131E-4]:2.083841404376E-1)[&rate=5.778393869111131E-4]:4.899141995543E-1)[&rate=5.778393869111131E-4]:3.695216853726E-2,((126[&rate=5.778393869111131E-4]:1.459714230943E0,(((138[&rate=5.778393869111131E-4]:2.342469779963E-1,136[&rate=5.778393869111131E-4]:1.027401286811E-1)[&rate=5.778393869111131E-4]:6.409867606016E-1,135[&rate=5.778393869111131E-4]:6.752337385978E-1)[&rate=5.778393869111131E-4]:8.034399176297E-1,(119[&rate=5.778393869111131E-4]:1.279438516385E0,120[&rate=5.778393869111131E-4]:1.183548105426E0)[&rate=5.778393869111131E-4]:5.471803453224E-1)[&rate=5.778393869111131E-4]:4.187978918802E-1)[&rate=5.778393869111131E-4]:1.533863758716E-2,66[&rate=5.778393869111131E-4]:2.278786788456E-1)[&rate=5.778393869111131E-4]:2.143910155115E-2)[&rate=5.778393869111131E-4]:6.183025858397E-1,(((((35[&rate=5.778393869111131E-4]:3.204164560567E-2,121[&rate=5.778393869111131E-4]:2.158069042866E0)[&rate=5.778393869111131E-4]:5.154947811709E-2,(127[&rate=5.778393869111131E-4]:2.571697940865E0,36[&rate=5.778393869111131E-4]:5.114999565946E-2)[&rate=5.778393869111131E-4]:7.901647052905E-2)[&rate=5.778393869111131E-4]:1.466023810839E-1,(((45[&rate=5.778393869111131E-4]:6.530593372439E-1,(((46[&rate=5.778393869111131E-4]:3.83015725291E-1,43[&rate=5.778393869111131E-4]:3.83015725291E-1)[&rate=5.778393869111131E-4]:1.329042523719E-1,(48[&rate=5.778393869111131E-4]:4.343518659248E-1,(41[&rate=5.778393869111131E-4]:3.562837290176E-1,42[&rate=5.778393869111131E-4]:3.617482098918E-1)[&rate=5.778393869111131E-4]:3.435228991279E-2)[&rate=5.778393869111131E-4]:7.063914998955E-2)[&rate=5.778393869111131E-4]:7.314659219585E-2,((51[&rate=5.778393869111131E-4]:5.109739357275E-1,(44[&rate=5.778393869111131E-4]:5.218638269555E-1,(50[&rate=5.778393869111131E-4]:4.148275685837E-1,49[&rate=5.778393869111131E-4]:4.148275685837E-1)[&rate=5.778393869111131E-4]:7.971385400025E-2)[&rate=5.778393869111131E-4]:1.096803226922E-2)[&rate=5.778393869111131E-4]:1.054137494231E-2,47[&rate=5.778393869111131E-4]:5.488377150413E-1)[&rate=5.778393869111131E-4]:4.022885481747E-2)[&rate=5.778393869111131E-4]:7.218948869656E-2)[&rate=5.778393869111131E-4]:1.114872885577E-1,128[&rate=5.778393869111131E-4]:1.537942838093E0)[&rate=5.778393869111131E-4]:8.797846170544E-2,(((69[&rate=5.778393869111131E-4]:6.104681596271E-1,118[&rate=5.778393869111131E-4]:5.995092555174E-1)[&rate=5.778393869111131E-4]:6.238775789193E-2,((132[&rate=5.778393869111131E-4]:3.004239346578E-1,(130[&rate=5.778393869111131E-4]:2.147315474622E-1,129[&rate=5.778393869111131E-4]:2.147315474622E-1)[&rate=5.778393869111131E-4]:8.295266116821E-2)[&rate=5.778393869111131E-4]:9.794089312878E-2,131[&rate=5.778393869111131E-4]:3.983648277866E-1)[&rate=5.778393869111131E-4]:1.292856102802E-1)[&rate=5.778393869111131E-4]:7.848570453528E-1,((62[&rate=5.778393869111131E-4]:5.536764576476E-1,((60[&rate=5.778393869111131E-4]:4.733841397509E-2,64[&rate=5.778393869111131E-4]:1.980233454818E-1)[&rate=5.778393869111131E-4]:2.364618801077E-1,65[&rate=5.778393869111131E-4]:2.838002940828E-1)[&rate=5.778393869111131E-4]:7.809534164707E-2)[&rate=5.778393869111131E-4]:2.131266580778E-1,(61[&rate=5.778393869111131E-4]:5.229137201997E-1,63[&rate=5.778393869111131E-4]:4.818178297886E-1)[&rate=5.778393869111131E-4]:2.438893955257E-1)[&rate=5.778393869111131E-4]:6.799509430367E-1)[&rate=5.778393869111131E-4]:3.188932684336E-1)[&rate=5.778393869111131E-4]:1.330393282959E-1)[&rate=5.778393869111131E-4]:2.930258724571E-1,((((((100[&rate=5.778393869111131E-4]:2.997871198584E-1,94[&rate=5.778393869111131E-4]:2.997871198584E-1)[&rate=5.778393869111131E-4]:1.743195598848E-1,95[&rate=5.778393869111131E-4]:5.588061332952E-1)[&rate=5.778393869111131E-4]:7.005654424871E-2,(99[&rate=5.778393869111131E-4]:5.89323910354E-1,96[&rate=5.778393869111131E-4]:5.538047846711E-1)[&rate=5.778393869111131E-4]:5.046772893845E-2)[&rate=5.778393869111131E-4]:4.538368439087E-2,(98[&rate=5.778393869111131E-4]:6.158614058554E-1,97[&rate=5.778393869111131E-4]:4.164078539429E-1)[&rate=5.778393869111131E-4]:4.745599433067E-2)[&rate=5.778393869111131E-4]:1.865494461275E-1,(((147[&rate=5.778393869111131E-4]:6.650063802193E-1,(((101[&rate=5.778393869111131E-4]:7.65234236585E-1,((((((11[&rate=5.778393869111131E-4]:4.565593556561E-1,140[&rate=5.778393869111131E-4]:4.373812734644E-1)[&rate=5.778393869111131E-4]:2.386512648097E-1,(23[&rate=5.778393869111131E-4]:6.817562632635E-1,(25[&rate=5.778393869111131E-4]:5.462855262871E-1,20[&rate=5.778393869111131E-4]:5.271074440953E-1)[&rate=5.778393869111131E-4]:1.464296410861E-1)[&rate=5.778393869111131E-4]:9.83858640515E-2)[&rate=5.778393869111131E-4]:4.067643186603E-1,(24[&rate=5.778393869111131E-4]:8.886079506975E-1,((28[&rate=5.778393869111131E-4]:6.184843415596E-1,21[&rate=5.778393869111131E-4]:5.938268073131E-1)[&rate=5.778393869111131E-4]:2.333536477665E-1,1[&rate=5.778393869111131E-4]:6.55366194631E-2)[&rate=5.778393869111131E-4]:4.224941342619E-2)[&rate=5.778393869111131E-4]:3.092573993875E-1)[&rate=5.778393869111131E-4]:4.782423114643E-2,102[&rate=5.778393869111131E-4]:8.404574561506E-2)[&rate=5.778393869111131E-4]:6.236540360624E-2,(((((148[&rate=5.778393869111131E-4]:3.247912874136E-1,143[&rate=5.778393869111131E-4]:3.220515613862E-1)[&rate=5.778393869111131E-4]:2.79182431946E-1,((139[&rate=5.778393869111131E-4]:3.89970449405E-1,(106[&rate=5.778393869111131E-4]:1.05553636573E-1,111[&rate=5.778393869111131E-4]:1.219919927374E-1)[&rate=5.778393869111131E-4]:9.263599091422E-2)[&rate=5.778393869111131E-4]:1.022452973314E-1,116[&rate=5.778393869111131E-4]:2.401609522159E-1)[&rate=5.778393869111131E-4]:3.2545660276E-1)[&rate=5.778393869111131E-4]:1.290906649109E-1,((109[&rate=5.778393869111131E-4]:4.750124520526E-1,((108[&rate=5.778393869111131E-4]:2.436441610941E-1,(114[&rate=5.778393869111131E-4]:5.830509588079E-2,104[&rate=5.778393869111131E-4]:1.185790684836E-1)[&rate=5.778393869111131E-4]:1.278048186379E-1)[&rate=5.778393869111131E-4]:1.24437857627E-1,107[&rate=5.778393869111131E-4]:3.708217447485E-1)[&rate=5.778393869111131E-4]:8.501262511236E-2)[&rate=5.778393869111131E-4]:2.069745662706E-1,(115[&rate=5.778393869111131E-4]:4.591671601104E-1,(13[&rate=5.778393869111131E-4]:2.460547235799E-1,19[&rate=5.778393869111131E-4]:2.844108879636E-1)[&rate=5.778393869111131E-4]:2.953042173523E-1)[&rate=5.778393869111131E-4]:1.433678034183E-1)[&rate=5.778393869111131E-4]:9.217325635809E-2)[&rate=5.778393869111131E-4]:1.455020384141E-1,(((117[&rate=5.778393869111131E-4]:5.541200263293E-1,(110[&rate=5.778393869111131E-4]:4.124484169875E-1,105[&rate=5.778393869111131E-4]:3.905306087684E-1)[&rate=5.778393869111131E-4]:1.334524312595E-1)[&rate=5.778393869111131E-4]:1.399299462103E-1,(17[&rate=5.778393869111131E-4]:5.385226910524E-1,14[&rate=5.778393869111131E-4]:5.001665266688E-1)[&rate=5.778393869111131E-4]:1.911437198433E-1)[&rate=5.778393869111131E-4]:3.200663817596E-2,((9[&rate=5.778393869111131E-4]:6.176011193114E-1,113[&rate=5.778393869111131E-4]:6.258202973935E-1)[&rate=5.778393869111131E-4]:1.139964012198E-3,((30[&rate=5.778393869111131E-4]:2.206377038719E-1,4[&rate=5.778393869111131E-4]:4.803496414591E-2)[&rate=5.778393869111131E-4]:3.184153477532E-1,112[&rate=5.778393869111131E-4]:4.239845584743E-1)[&rate=5.778393869111131E-4]:2.029757029314E-1)[&rate=5.778393869111131E-4]:9.635662328228E-2)[&rate=5.778393869111131E-4]:1.990851544348E-1)[&rate=5.778393869111131E-4]:8.576990649594E-2,(142[&rate=5.778393869111131E-4]:5.376201051457E-1,(144[&rate=5.778393869111131E-4]:3.178271532257E-1,(145[&rate=5.778393869111131E-4]:3.08354287976E-1,141[&rate=5.778393869111131E-4]:3.056145619484E-1)[&rate=5.778393869111131E-4]:1.495231730474E-2)[&rate=5.778393869111131E-4]:2.14313499865E-1)[&rate=5.778393869111131E-4]:6.431545801992E-1)[&rate=5.778393869111131E-4]:2.122118063422E-1)[&rate=5.778393869111131E-4]:4.420944513387E-2,((6[&rate=5.778393869111131E-4]:6.254504262275E-1,((10[&rate=5.778393869111131E-4]:5.038169095936E-1,15[&rate=5.778393869111131E-4]:5.421730739771E-1)[&rate=5.778393869111131E-4]:1.043310763442E-1,18[&rate=5.778393869111131E-4]:6.547233284035E-1)[&rate=5.778393869111131E-4]:3.374079645405E-2)[&rate=5.778393869111131E-4]:8.217508328517E-2,((((((91[&rate=5.778393869111131E-4]:4.827808897392E-3,90[&rate=5.778393869111131E-4]:4.827808897392E-3)[&rate=5.778393869111131E-4]:5.836237987893E-2,92[&rate=5.778393869111131E-4]:6.319018877633E-2)[&rate=5.778393869111131E-4]:9.7541607323E-2,87[&rate=5.778393869111131E-4]:1.470331659623E-1)[&rate=5.778393869111131E-4]:6.198382339362E-3,(85[&rate=5.778393869111131E-4]:3.744472893409E-2,(93[&rate=5.778393869111131E-4]:1.866779085879E-2,84[&rate=5.778393869111131E-4]:4.969160721775E-3)[&rate=5.778393869111131E-4]:3.247556821231E-2)[&rate=5.778393869111131E-4]:1.157868193676E-1)[&rate=5.778393869111131E-4]:1.645059244759E-1,((86[&rate=5.778393869111131E-4]:8.434581501095E-2,83[&rate=5.778393869111131E-4]:8.434581501095E-2)[&rate=5.778393869111131E-4]:2.137056693001E-1,(89[&rate=5.778393869111131E-4]:6.809700757991E-2,88[&rate=5.778393869111131E-4]:5.43983774429E-2)[&rate=5.778393869111131E-4]:2.436531068682E-1)[&rate=5.778393869111131E-4]:1.968598846654E-2)[&rate=5.778393869111131E-4]:8.401560810816E-1,3[&rate=5.778393869111131E-4]:6.181675264621E-1)[&rate=5.778393869111131E-4]:3.74031885301E-2)[&rate=5.778393869111131E-4]:5.323101533357E-1)[&rate=5.778393869111131E-4]:5.800930942848E-1)[&rate=5.778393869111131E-4]:6.759927353594E-1,(16[&rate=5.778393869111131E-4]:2.45545283821E0,39[&rate=5.778393869111131E-4]:3.69959912093E-1)[&rate=5.778393869111131E-4]:9.810290085768E-2)[&rate=5.778393869111131E-4]:9.563084904315E-2,(2[&rate=5.778393869111131E-4]:8.049063466989E-1,(((26[&rate=5.778393869111131E-4]:6.10393156737E-1,(7[&rate=5.778393869111131E-4]:9.922801840725E-2,8[&rate=5.778393869111131E-4]:9.922801840725E-2)[&rate=5.778393869111131E-4]:4.043158232612E-1)[&rate=5.778393869111131E-4]:1.682942090073E-1,(22[&rate=5.778393869111131E-4]:4.998030589229E-1,27[&rate=5.778393869111131E-4]:5.162414150872E-1)[&rate=5.778393869111131E-4]:2.679254027118E-1)[&rate=5.778393869111131E-4]:1.460004021447E-2,31[&rate=5.778393869111131E-4]:8.371230223971E-1)[&rate=5.778393869111131E-4]:1.951805845759E-1)[&rate=5.778393869111131E-4]:1.715513118124E0)[&rate=5.778393869111131E-4]:4.393566904518E-2)[&rate=5.778393869111131E-4]:1.472105238497E-2,146[&rate=5.778393869111131E-4]:7.425689626589E-1)[&rate=5.778393869111131E-4]:2.986859610795E-2,40[&rate=5.778393869111131E-4]:6.522189795319E-1)[&rate=5.778393869111131E-4]:6.923256623536E-2)[&rate=5.778393869111131E-4]:1.598256407676E-1,38[&rate=5.778393869111131E-4]:8.129711756058E-1)[&rate=5.778393869111131E-4]:3.126136481735E-1)[&rate=5.778393869111131E-4]:2.35960865357E-1,(((((77[&rate=5.778393869111131E-4]:5.658780921437E-1,((73[&rate=5.778393869111131E-4]:5.069022050815E-1,(71[&rate=5.778393869111131E-4]:4.202502439675E-1,((79[&rate=5.778393869111131E-4]:4.226509573148E-1,82[&rate=5.778393869111131E-4]:4.308701353968E-1)[&rate=5.778393869111131E-4]:1.20827632967E-2,(72[&rate=5.778393869111131E-4]:4.160011413079E-2,78[&rate=5.778393869111131E-4]:6.35179223501E-2)[&rate=5.778393869111131E-4]:3.712157982614E-1)[&rate=5.778393869111131E-4]:1.291378363004E-2)[&rate=5.778393869111131E-4]:1.815881042922E-2)[&rate=5.778393869111131E-4]:6.864579144083E-3,(80[&rate=5.778393869111131E-4]:1.518584697048E-2,81[&rate=5.778393869111131E-4]:1.518584697048E-2)[&rate=5.778393869111131E-4]:4.49265868762E-1)[&rate=5.778393869111131E-4]:5.759075997279E-2)[&rate=5.778393869111131E-4]:6.229813279753E-2,(75[&rate=5.778393869111131E-4]:5.788733107034E-1,(74[&rate=5.778393869111131E-4]:5.673105259526E-1,(70[&rate=5.778393869111131E-4]:5.277998750177E-1,76[&rate=5.778393869111131E-4]:5.661560394012E-1)[&rate=5.778393869111131E-4]:1.154486551469E-3)[&rate=5.778393869111131E-4]:1.156278475079E-2)[&rate=5.778393869111131E-4]:5.478236629253E-2)[&rate=5.778393869111131E-4]:9.208355437037E-1,(53[&rate=5.778393869111131E-4]:7.682810684281E-1,(((103[&rate=5.778393869111131E-4]:6.539969760392E-1,(29[&rate=5.778393869111131E-4]:5.680325586148E-1,(5[&rate=5.778393869111131E-4]:2.863628408621E-1,12[&rate=5.778393869111131E-4]:3.247190052456E-1)[&rate=5.778393869111131E-4]:1.364642383007E-1)[&rate=5.778393869111131E-4]:3.188411297532E-1)[&rate=5.778393869111131E-4]:1.580776507181E0,52[&rate=5.778393869111131E-4]:5.704797486597E-1)[&rate=5.778393869111131E-4]:4.465714155039E-2,((137[&rate=5.778393869111131E-4]:4.885470542606E-1,133[&rate=5.778393869111131E-4]:4.474511638496E-1)[&rate=5.778393869111131E-4]:1.799958276563E-1,134[&rate=5.778393869111131E-4]:5.973100052048E-1)[&rate=5.778393869111131E-4]:7.61572674361E-1)[&rate=5.778393869111131E-4]:1.613408995294E-1)[&rate=5.778393869111131E-4]:3.974709365947E-2)[&rate=5.778393869111131E-4]:3.260923377907E-1,125[&rate=5.778393869111131E-4]:9.237379862171E-1)[&rate=5.778393869111131E-4]:4.290218114215E-1,(((((54[&rate=5.778393869111131E-4]:7.737983963274E-3,58[&rate=5.778393869111131E-4]:6.511503314361E-2)[&rate=5.778393869111131E-4]:2.556238019768E-1,((56[&rate=5.778393869111131E-4]:1.3215031295E-1,55[&rate=5.778393869111131E-4]:1.3215031295E-1)[&rate=5.778393869111131E-4]:1.344882676634E-1,59[&rate=5.778393869111131E-4]:2.748353019251E-1)[&rate=5.778393869111131E-4]:2.67778501352E-2)[&rate=5.778393869111131E-4]:5.470038856973E-2,37[&rate=5.778393869111131E-4]:3.945649067502E-1)[&rate=5.778393869111131E-4]:3.969249560723E-2,57[&rate=5.778393869111131E-4]:3.987382766744E-1)[&rate=5.778393869111131E-4]:4.173870826018E-1,68[&rate=5.778393869111131E-4]:7.642127909701E-1)[&rate=5.778393869111131E-4]:4.218803400018E-1)[&rate=5.778393869111131E-4]:1.208077494212E-1)[&rate=5.778393869111131E-4]:1.084401236157E-1)[&rate=5.778393869111131E-4]:1.660813942999E-2,34[&rate=5.778393869111131E-4]:2.121480703639E-2)[&rate=5.778393869111131E-4]:6.566663848143E-2,(32[&rate=5.778393869111131E-4]:1.279092941203E-2,33[&rate=5.778393869111131E-4]:1.827038146674E-2)[&rate=5.778393869111131E-4]:5.217270788671E-2);
tree STATE_63000000 [&joint=-20982.4374430326,lnP=-20982.4374430326] = [&R] (((34[&rate=5.336430642874554E-4]:8.051410309764E-2,(33[&rate=5.336430642874554E-4]:1.706620891487E-2,((((((118[&rate=5.336430642874554E-4]:1.169760033002E0,(((130[&rate=5.336430642874554E-4]:2.557505748763E-1,131[&rate=5.336430642874554E-4]:2.584903009037E-1)[&rate=5.336430642874554E-4]:6.799950478884E-2,(129[&rate=5.336430642874554E-4]:1.704298442587E-1,132[&rate=5.336430642874554E-4]:1.731695702861E-1)[&rate=5.336430642874554E-4]:1.533202354065E-1)[&rate=5.336430642874554E-4]:5.532139820007E-1,69[&rate=5.336430642874554E-4]:1.024909267145E0)[&rate=5.336430642874554E-4]:1.558096699659E-1)[&rate=5.336430642874554E-4]:8.588643631647E-1,(((62[&rate=5.336430642874554E-4]:3.609364775886E-1,(60[&rate=5.336430642874554E-4]:6.860331632318E-2,64[&rate=5.336430642874554E-4]:2.192882478299E-1)[&rate=5.336430642874554E-4]:1.005523393476E-1)[&rate=5.336430642874554E-4]:8.703580525673E-2,65[&rate=5.336430642874554E-4]:2.561914609276E-1)[&rate=5.336430642874554E-4]:1.96568080009E-1,(61[&rate=5.336430642874554E-4]:9.425279706017E-2,63[&rate=5.336430642874554E-4]:5.315690664912E-2)[&rate=5.336430642874554E-4]:5.502875657942E-1)[&rate=5.336430642874554E-4]:1.384084033312E0)[&rate=5.336430642874554E-4]:1.366832292245E-1,(128[&rate=5.336430642874554E-4]:1.973805427529E0,(((44[&rate=5.336430642874554E-4]:3.009767403414E-1,((51[&rate=5.336430642874554E-4]:1.7242806035E-1,47[&rate=5.336430642874554E-4]:1.997504647215E-1)[&rate=5.336430642874554E-4]:1.042915226932E-1,(50[&rate=5.336430642874554E-4]:1.479359926919E-1,49[&rate=5.336430642874554E-4]:1.479359926919E-1)[&rate=5.336430642874554E-4]:1.23319109477E-1)[&rate=5.336430642874554E-4]:2.399233800937E-3)[&rate=5.336430642874554E-4]:1.43988990255E-1,((48[&rate=5.336430642874554E-4]:3.224887978174E-1,(41[&rate=5.336430642874554E-4]:2.099803075934E-1,42[&rate=5.336430642874554E-4]:2.154447884676E-1)[&rate=5.336430642874554E-4]:6.879264322961E-2)[&rate=5.336430642874554E-4]:4.799495324096E-2,(43[&rate=5.336430642874554E-4]:3.615561081952E-1,46[&rate=5.336430642874554E-4]:3.615561081952E-1)[&rate=5.336430642874554E-4]:1.985660461169E-2)[&rate=5.336430642874554E-4]:6.901749866377E-2)[&rate=5.336430642874554E-4]:3.45236893504E-1,45[&rate=5.336430642874554E-4]:7.874703836633E-1)[&rate=5.336430642874554E-4]:4.129388315748E-1)[&rate=5.336430642874554E-4]:5.177617046419E-2)[&rate=5.336430642874554E-4]:1.548640616984E-1,((36[&rate=5.336430642874554E-4]:4.056996819326E-1,(121[&rate=5.336430642874554E-4]:2.42258038985E0,35[&rate=5.336430642874554E-4]:2.965529925893E-1)[&rate=5.336430642874554E-4]:6.257134687759E-2)[&rate=5.336430642874554E-4]:2.536844389959E-1,127[&rate=5.336430642874554E-4]:3.179932066134E0)[&rate=5.336430642874554E-4]:3.88697579415E-2)[&rate=5.336430642874554E-4]:9.515544507234E-2,(((((16[&rate=5.336430642874554E-4]:2.336891437789E0,39[&rate=5.336430642874554E-4]:2.513985116718E-1)[&rate=5.336430642874554E-4]:1.953347267331E-1,147[&rate=5.336430642874554E-4]:5.041102875852E-1)[&rate=5.336430642874554E-4]:1.390240392453E-2,146[&rate=5.336430642874554E-4]:5.808542215644E-1)[&rate=5.336430642874554E-4]:3.055960416854E-1,(40[&rate=5.336430642874554E-4]:7.65215254503E-1,((98[&rate=5.336430642874554E-4]:6.950576426566E-1,((95[&rate=5.336430642874554E-4]:3.256743605566E-1,(94[&rate=5.336430642874554E-4]:2.57912458989E-2,100[&rate=5.336430642874554E-4]:2.57912458989E-2)[&rate=5.336430642874554E-4]:2.151836611057E-1)[&rate=5.336430642874554E-4]:2.719376842798E-1,(96[&rate=5.336430642874554E-4]:4.762468320467E-1,99[&rate=5.336430642874554E-4]:5.117659577295E-1)[&rate=5.336430642874554E-4]:9.677504885538E-2)[&rate=5.336430642874554E-4]:1.08374559569E-1)[&rate=5.336430642874554E-4]:9.679149646528E-2,((2[&rate=5.336430642874554E-4]:6.92087368478E-1,((26[&rate=5.336430642874554E-4]:4.542250983803E-1,(7[&rate=5.336430642874554E-4]:1.479291573012E-1,8[&rate=5.336430642874554E-4]:1.479291573012E-1)[&rate=5.336430642874554E-4]:1.994466260106E-1)[&rate=5.336430642874554E-4]:2.981373033607E-1,(31[&rate=5.336430642874554E-4]:7.716624302141E-1,(22[&rate=5.336430642874554E-4]:3.038351575422E-1,27[&rate=5.336430642874554E-4]:3.202735137066E-1)[&rate=5.336430642874554E-4]:4.130327521239E-1)[&rate=5.336430642874554E-4]:2.453558796532E-2)[&rate=5.336430642874554E-4]:1.232866105726E-1)[&rate=5.336430642874554E-4]:1.641461439955E0,((101[&rate=5.336430642874554E-4]:5.739806579775E-1,((((((86[&rate=5.336430642874554E-4]:5.893038213323E-2,85[&rate=5.336430642874554E-4]:5.893038213323E-2)[&rate=5.336430642874554E-4]:2.337555254678E-2,83[&rate=5.336430642874554E-4]:8.230593468E-2)[&rate=5.336430642874554E-4]:2.816454541096E-1,(89[&rate=5.336430642874554E-4]:7.349116630298E-2,88[&rate=5.336430642874554E-4]:5.979253616597E-2)[&rate=5.336430642874554E-4]:3.041588526236E-1)[&rate=5.336430642874554E-4]:9.023653099137E-2,((87[&rate=5.336430642874554E-4]:1.145677063213E-1,(84[&rate=5.336430642874554E-4]:1.497381678499E-2,93[&rate=5.336430642874554E-4]:2.867244692201E-2)[&rate=5.336430642874554E-4]:9.959388953626E-2)[&rate=5.336430642874554E-4]:6.931476247587E-2,((91[&rate=5.336430642874554E-4]:1.13750601452E-1,90[&rate=5.336430642874554E-4]:1.13750601452E-1)[&rate=5.336430642874554E-4]:7.344610505521E-2,92[&rate=5.336430642874554E-4]:1.871967065072E-1)[&rate=5.336430642874554E-4]:1.038439242695E-2)[&rate=5.336430642874554E-4]:2.703054509838E-1)[&rate=5.336430642874554E-4]:7.736364180637E-1,(6[&rate=5.336430642874554E-4]:6.181541663947E-1,((10[&rate=5.336430642874554E-4]:4.105987094448E-1,15[&rate=5.336430642874554E-4]:4.489548738283E-1)[&rate=5.336430642874554E-4]:1.253276637616E-1,(3[&rate=5.336430642874554E-4]:2.498679997098E-1,18[&rate=5.336430642874554E-4]:3.649364928604E-1)[&rate=5.336430642874554E-4]:2.175652228117E-1)[&rate=5.336430642874554E-4]:9.86661493527E-2)[&rate=5.336430642874554E-4]:1.219989385733E-1)[&rate=5.336430642874554E-4]:6.670932558266E-1,((((((139[&rate=5.336430642874554E-4]:2.697350954175E-1,106[&rate=5.336430642874554E-4]:7.795427349977E-2)[&rate=5.336430642874554E-4]:1.53882553912E-2,111[&rate=5.336430642874554E-4]:1.097808850553E-1)[&rate=5.336430642874554E-4]:6.477764036442E-1,(148[&rate=5.336430642874554E-4]:2.663506917017E-1,143[&rate=5.336430642874554E-4]:2.636109656744E-1)[&rate=5.336430642874554E-4]:4.528504326144E-1)[&rate=5.336430642874554E-4]:1.829975478266E-1,(116[&rate=5.336430642874554E-4]:8.101862383737E-1,(((109[&rate=5.336430642874554E-4]:4.365108865624E-1,(108[&rate=5.336430642874554E-4]:2.76752660412E-1,(107[&rate=5.336430642874554E-4]:2.414104457426E-1,(114[&rate=5.336430642874554E-4]:4.446627408259E-2,104[&rate=5.336430642874554E-4]:1.047402466854E-1)[&rate=5.336430642874554E-4]:1.366701990573E-1)[&rate=5.336430642874554E-4]:3.808194069672E-2)[&rate=5.336430642874554E-4]:1.378404179313E-1)[&rate=5.336430642874554E-4]:3.065630497781E-1,115[&rate=5.336430642874554E-4]:6.63621881546E-1)[&rate=5.336430642874554E-4]:6.25844608454E-2,(13[&rate=5.336430642874554E-4]:6.42248206801E-1,19[&rate=5.336430642874554E-4]:6.806043711847E-1)[&rate=5.336430642874554E-4]:1.661499164123E-1)[&rate=5.336430642874554E-4]:8.39798959823E-2)[&rate=5.336430642874554E-4]:5.365626938527E-2)[&rate=5.336430642874554E-4]:3.533523162799E-1,((((110[&rate=5.336430642874554E-4]:3.531680255181E-1,105[&rate=5.336430642874554E-4]:3.31250217299E-1)[&rate=5.336430642874554E-4]:3.830424815065E-1,(17[&rate=5.336430642874554E-4]:3.506188941777E-1,14[&rate=5.336430642874554E-4]:3.12262729794E-1)[&rate=5.336430642874554E-4]:4.294272292852E-1)[&rate=5.336430642874554E-4]:1.373110170426E-2,(((30[&rate=5.336430642874554E-4]:2.46745199116E-1,4[&rate=5.336430642874554E-4]:7.414245939003E-2)[&rate=5.336430642874554E-4]:3.116852819614E-1,(112[&rate=5.336430642874554E-4]:2.369569656103E-1,117[&rate=5.336430642874554E-4]:2.396966916379E-1)[&rate=5.336430642874554E-4]:2.064050223163E-1)[&rate=5.336430642874554E-4]:1.978727700566E-1,9[&rate=5.336430642874554E-4]:6.330155799012E-1)[&rate=5.336430642874554E-4]:1.141863028002E-1)[&rate=5.336430642874554E-4]:1.314315858159E-1,113[&rate=5.336430642874554E-4]:8.868526465994E-1)[&rate=5.336430642874554E-4]:4.125339582613E-1)[&rate=5.336430642874554E-4]:1.053360459558E-1,((142[&rate=5.336430642874554E-4]:4.987623407962E-1,((144[&rate=5.336430642874554E-4]:1.044750205311E-1,145[&rate=5.336430642874554E-4]:1.09954472586E-1)[&rate=5.336430642874554E-4]:4.054498564988E-2,141[&rate=5.336430642874554E-4]:1.477597322083E-1)[&rate=5.336430642874554E-4]:3.482628825603E-1)[&rate=5.336430642874554E-4]:1.002473865189E0,(102[&rate=5.336430642874554E-4]:7.006438802821E-2,((24[&rate=5.336430642874554E-4]:9.001129459288E-1,(1[&rate=5.336430642874554E-4]:3.698961903979E-2,(21[&rate=5.336430642874554E-4]:4.644477849216E-1,28[&rate=5.336430642874554E-4]:4.891053191681E-1)[&rate=5.336430642874554E-4]:3.341856697347E-1)[&rate=5.336430642874554E-4]:8.230140908076E-2)[&rate=5.336430642874554E-4]:3.275426512368E-1,((140[&rate=5.336430642874554E-4]:4.739506552806E-1,11[&rate=5.336430642874554E-4]:4.931287374723E-1)[&rate=5.336430642874554E-4]:2.066977043583E-1,((20[&rate=5.336430642874554E-4]:1.216868362199E-1,25[&rate=5.336430642874554E-4]:1.408649184116E-1)[&rate=5.336430642874554E-4]:3.707147891582E-1,23[&rate=5.336430642874554E-4]:5.006208034602E-1)[&rate=5.336430642874554E-4]:2.841371452196E-1)[&rate=5.336430642874554E-4]:4.319387443761E-1)[&rate=5.336430642874554E-4]:4.052626478969E-3)[&rate=5.336430642874554E-4]:1.845964754913E-1)[&rate=5.336430642874554E-4]:7.608918455742E-2)[&rate=5.336430642874554E-4]:2.718124422451E-2)[&rate=5.336430642874554E-4]:2.215288177309E-1)[&rate=5.336430642874554E-4]:5.992931491955E-1,97[&rate=5.336430642874554E-4]:1.29071396813E-1)[&rate=5.336430642874554E-4]:1.767133574245E-1)[&rate=5.336430642874554E-4]:2.866108329719E-1)[&rate=5.336430642874554E-4]:1.017814159274E-1)[&rate=5.336430642874554E-4]:1.01642951177E-3)[&rate=5.336430642874554E-4]:3.348506932191E-1,38[&rate=5.336430642874554E-4]:1.032776366305E0)[&rate=5.336430642874554E-4]:3.164230616872E-1)[&rate=5.336430642874554E-4]:8.830957495512E-2,(((53[&rate=5.336430642874554E-4]:6.209196285446E-1,((133[&rate=5.336430642874554E-4]:5.216926128695E-1,(134[&rate=5.336430642874554E-4]:4.066817299415E-1,137[&rate=5.336430642874554E-4]:4.779146066537E-1)[&rate=5.336430642874554E-4]:8.487389662688E-2)[&rate=5.336430642874554E-4]:7.963873886263E-1,((((80[&rate=5.336430642874554E-4]:7.561561001507E-2,81[&rate=5.336430642874554E-4]:7.561561001507E-2)[&rate=5.336430642874554E-4]:4.291599299224E-1,((82[&rate=5.336430642874554E-4]:2.848354829015E-1,((72[&rate=5.336430642874554E-4]:1.458982756623E-1,78[&rate=5.336430642874554E-4]:1.678160838816E-1)[&rate=5.336430642874554E-4]:4.725643239545E-2,(71[&rate=5.336430642874554E-4]:2.484378150585E-2,79[&rate=5.336430642874554E-4]:5.224104177988E-2)[&rate=5.336430642874554E-4]:1.628314744972E-1)[&rate=5.336430642874554E-4]:6.154378854242E-2)[&rate=5.336430642874554E-4]:2.229753822737E-1,(77[&rate=5.336430642874554E-4]:2.451766069203E-1,73[&rate=5.336430642874554E-4]:2.50656058975E-1)[&rate=5.336430642874554E-4]:2.90031518529E-1)[&rate=5.336430642874554E-4]:1.340303092665E-2)[&rate=5.336430642874554E-4]:3.760785498693E-1,(75[&rate=5.336430642874554E-4]:7.312942739248E-1,(76[&rate=5.336430642874554E-4]:5.320058180761E-1,(74[&rate=5.336430642874554E-4]:5.121307220422E-1,70[&rate=5.336430642874554E-4]:4.737745576587E-1)[&rate=5.336430642874554E-4]:1.987509603387E-2)[&rate=5.336430642874554E-4]:1.992884558488E-1)[&rate=5.336430642874554E-4]:1.98874884375E-1)[&rate=5.336430642874554E-4]:3.471718101988E-1,(52[&rate=5.336430642874554E-4]:4.658756718449E-1,(103[&rate=5.336430642874554E-4]:6.235414463246E-1,(29[&rate=5.336430642874554E-4]:3.666723596436E-1,(5[&rate=5.336430642874554E-4]:9.867439627282E-2,12[&rate=5.336430642874554E-4]:1.370305606563E-1)[&rate=5.336430642874554E-4]:1.227924839188E-1)[&rate=5.336430642874554E-4]:4.897457990097E-1)[&rate=5.336430642874554E-4]:1.506627960081E0)[&rate=5.336430642874554E-4]:7.319895935302E-2)[&rate=5.336430642874554E-4]:5.122594641057E-3)[&rate=5.336430642874554E-4]:8.491912401694E-2)[&rate=5.336430642874554E-4]:4.534966054901E-1,125[&rate=5.336430642874554E-4]:8.640337203735E-1)[&rate=5.336430642874554E-4]:3.13815231995E-1,(((((37[&rate=5.336430642874554E-4]:1.943959785721E-1,(57[&rate=5.336430642874554E-4]:1.079309630096E-1,54[&rate=5.336430642874554E-4]:6.69473564523E-2)[&rate=5.336430642874554E-4]:5.09458898794E-2)[&rate=5.336430642874554E-4]:2.134970859339E-2,(56[&rate=5.336430642874554E-4]:1.299990078555E-1,55[&rate=5.336430642874554E-4]:1.299990078555E-1)[&rate=5.336430642874554E-4]:3.929859187825E-2)[&rate=5.336430642874554E-4]:3.258969602037E-2,58[&rate=5.336430642874554E-4]:2.292097001258E-1)[&rate=5.336430642874554E-4]:1.657152589066E-1,59[&rate=5.336430642874554E-4]:3.757992759723E-1)[&rate=5.336430642874554E-4]:2.3028101551E-1,68[&rate=5.336430642874554E-4]:5.568999636133E-1)[&rate=5.336430642874554E-4]:4.542823220884E-1)[&rate=5.336430642874554E-4]:3.716819085023E-1)[&rate=5.336430642874554E-4]:6.137470727758E-2)[&rate=5.336430642874554E-4]:4.70095380184E-2)[&rate=5.336430642874554E-4]:2.418487306771E-2,((((((135[&rate=5.336430642874554E-4]:5.278779977645E-1,(138[&rate=5.336430642874554E-4]:1.617455541078E-1,136[&rate=5.336430642874554E-4]:3.023870479262E-2)[&rate=5.336430642874554E-4]:5.661324436567E-1)[&rate=5.336430642874554E-4]:3.285854368896E-1,120[&rate=5.336430642874554E-4]:1.108518229175E0)[&rate=5.336430642874554E-4]:6.027254292105E-1,119[&rate=5.336430642874554E-4]:1.807134069344E0)[&rate=5.336430642874554E-4]:5.976739141618E-1,66[&rate=5.336430642874554E-4]:3.71931271177E-1)[&rate=5.336430642874554E-4]:8.331210184711E-2,126[&rate=5.336430642874554E-4]:1.702417562709E0)[&rate=5.336430642874554E-4]:7.508699728052E-2,(67[&rate=5.336430642874554E-4]:3.497848513944E-1,((124[&rate=5.336430642874554E-4]:6.895826563224E-3,123[&rate=5.336430642874554E-4]:9.62806700035E-3)[&rate=5.336430642874554E-4]:3.477383979473E-1,122[&rate=5.336430642874554E-4]:3.573664649476E-1)[&rate=5.336430642874554E-4]:4.936909367874E-1)[&rate=5.336430642874554E-4]:1.805455189102E-1)[&rate=5.336430642874554E-4]:4.373823044908E-1)[&rate=5.336430642874554E-4]:2.390653782229E-2,32[&rate=5.336430642874554E-4]:1.066877057686E-1);
tree STATE_63090000 [&joint=-20966.692443614236,lnP=-20966.692443614236] = [&R] ((((((36[&rate=5.730395827630104E-4]:4.300656909852E-2,121[&rate=5.730395827630104E-4]:2.122458623893E0)[&rate=5.730395827630104E-4]:5.394574105194E-2,35[&rate=5.730395827630104E-4]:5.03769676847E-2)[&rate=5.730395827630104E-4]:2.502388031622E-1,((((((118[&rate=5.730395827630104E-4]:9.317046765682E-1,((132[&rate=5.730395827630104E-4]:2.587056341211E-1,129[&rate=5.730395827630104E-4]:2.559659080938E-1)[&rate=5.730395827630104E-4]:1.457858347653E-2,(131[&rate=5.730395827630104E-4]:1.399640425136E-1,130[&rate=5.730395827630104E-4]:1.372243164863E-1)[&rate=5.730395827630104E-4]:1.33320175084E-1)[&rate=5.730395827630104E-4]:5.24173883628E-1)[&rate=5.730395827630104E-4]:3.878434025754E-2,69[&rate=5.730395827630104E-4]:9.814479209354E-1)[&rate=5.730395827630104E-4]:4.375181309939E-1,(((65[&rate=5.730395827630104E-4]:7.930908038302E-2,(62[&rate=5.730395827630104E-4]:1.629996704079E-1,64[&rate=5.730395827630104E-4]:1.219037799968E-1)[&rate=5.730395827630104E-4]:1.080902318929E-1)[&rate=5.730395827630104E-4]:5.124585453562E-3,60[&rate=5.730395827630104E-4]:8.443366583658E-2)[&rate=5.730395827630104E-4]:5.165539179808E-1,(61[&rate=5.730395827630104E-4]:2.285254474872E-1,63[&rate=5.730395827630104E-4]:1.874295570762E-1)[&rate=5.730395827630104E-4]:5.642429582479E-1)[&rate=5.730395827630104E-4]:6.152387420846E-1)[&rate=5.730395827630104E-4]:4.592459009606E-2,128[&rate=5.730395827630104E-4]:1.314205710519E0)[&rate=5.730395827630104E-4]:2.624081410809E-1,(45[&rate=5.730395827630104E-4]:5.747543146994E-1,(((49[&rate=5.730395827630104E-4]:3.845769754889E-1,50[&rate=5.730395827630104E-4]:3.845769754889E-1)[&rate=5.730395827630104E-4]:1.18700953361E-1,((44[&rate=5.730395827630104E-4]:5.888301087285E-2,47[&rate=5.730395827630104E-4]:6.43474917471E-2)[&rate=5.730395827630104E-4]:3.664345240779E-1,51[&rate=5.730395827630104E-4]:4.034596114535E-1)[&rate=5.730395827630104E-4]:1.052827982706E-1)[&rate=5.730395827630104E-4]:2.479444805465E-2,(43[&rate=5.730395827630104E-4]:4.048745442398E-1,((48[&rate=5.730395827630104E-4]:3.138267420764E-1,(41[&rate=5.730395827630104E-4]:2.200828915329E-1,42[&rate=5.730395827630104E-4]:2.255473724072E-1)[&rate=5.730395827630104E-4]:5.002800354898E-2)[&rate=5.730395827630104E-4]:5.841556940328E-2,46[&rate=5.730395827630104E-4]:3.831712732282E-1)[&rate=5.730395827630104E-4]:2.170327101161E-2)[&rate=5.730395827630104E-4]:1.559847179105E-1)[&rate=5.730395827630104E-4]:2.20917738605E-2)[&rate=5.730395827630104E-4]:2.284633246087E-1)[&rate=5.730395827630104E-4]:2.418583761382E-1,127[&rate=5.730395827630104E-4]:2.856828392121E0)[&rate=5.730395827630104E-4]:1.091066639699E-2)[&rate=5.730395827630104E-4]:4.950556752301E-1,((((((((22[&rate=5.730395827630104E-4]:6.606173933875E-1,27[&rate=5.730395827630104E-4]:6.770557495519E-1)[&rate=5.730395827630104E-4]:2.902221112404E-1,(31[&rate=5.730395827630104E-4]:8.451643724709E-1,((7[&rate=5.730395827630104E-4]:1.100444232055E-1,8[&rate=5.730395827630104E-4]:1.100444232055E-1)[&rate=5.730395827630104E-4]:3.173909570229E-1,26[&rate=5.730395827630104E-4]:5.342846952969E-1)[&rate=5.730395827630104E-4]:2.670440607356E-1)[&rate=5.730395827630104E-4]:1.60469652705E-1)[&rate=5.730395827630104E-4]:1.277815630304E-1,2[&rate=5.730395827630104E-4]:9.060183279323E-1)[&rate=5.730395827630104E-4]:1.443142931196E0,(97[&rate=5.730395827630104E-4]:2.282921608776E-1,147[&rate=5.730395827630104E-4]:3.567074614241E-1)[&rate=5.730395827630104E-4]:9.310504405553E-2)[&rate=5.730395827630104E-4]:1.380342941181E-1,146[&rate=5.730395827630104E-4]:6.506883296523E-1)[&rate=5.730395827630104E-4]:6.242785995556E-2,(((101[&rate=5.730395827630104E-4]:5.464896590634E-1,((((((((91[&rate=5.730395827630104E-4]:9.313428607372E-2,90[&rate=5.730395827630104E-4]:9.313428607372E-2)[&rate=5.730395827630104E-4]:2.174990169171E-2,92[&rate=5.730395827630104E-4]:1.148841877654E-1)[&rate=5.730395827630104E-4]:1.145554233375E-1,(84[&rate=5.730395827630104E-4]:8.658656710429E-2,(93[&rate=5.730395827630104E-4]:7.066187548346E-2,86[&rate=5.730395827630104E-4]:5.696324534645E-2)[&rate=5.730395827630104E-4]:2.962332175784E-2)[&rate=5.730395827630104E-4]:1.291544138617E-1)[&rate=5.730395827630104E-4]:1.942072825291E-2,87[&rate=5.730395827630104E-4]:2.351617092189E-1)[&rate=5.730395827630104E-4]:4.783702115184E-2,85[&rate=5.730395827630104E-4]:2.829987303707E-1)[&rate=5.730395827630104E-4]:2.922450709136E-2,((89[&rate=5.730395827630104E-4]:1.256532976701E-1,88[&rate=5.730395827630104E-4]:1.119546675331E-1)[&rate=5.730395827630104E-4]:1.280685725654E-1,83[&rate=5.730395827630104E-4]:2.400232400984E-1)[&rate=5.730395827630104E-4]:7.219999736364E-2)[&rate=5.730395827630104E-4]:9.767843899038E-1,(((18[&rate=5.730395827630104E-4]:4.313709905531E-1,6[&rate=5.730395827630104E-4]:3.683572919229E-1)[&rate=5.730395827630104E-4]:1.771539788615E-2,(10[&rate=5.730395827630104E-4]:1.379132781691E-1,15[&rate=5.730395827630104E-4]:1.762694425526E-1)[&rate=5.730395827630104E-4]:2.645977678043E-1)[&rate=5.730395827630104E-4]:4.070020022872E-1,3[&rate=5.730395827630104E-4]:7.410198975758E-1)[&rate=5.730395827630104E-4]:8.261702392883E-3)[&rate=5.730395827630104E-4]:6.222169994142E-1,((142[&rate=5.730395827630104E-4]:6.032094843552E-1,((141[&rate=5.730395827630104E-4]:3.029809786419E-1,144[&rate=5.730395827630104E-4]:3.002412526145E-1)[&rate=5.730395827630104E-4]:1.329720742492E-2,145[&rate=5.730395827630104E-4]:3.190179120944E-1)[&rate=5.730395827630104E-4]:2.841915722608E-1)[&rate=5.730395827630104E-4]:9.035231583108E-1,((((((115[&rate=5.730395827630104E-4]:6.53957245958E-1,(109[&rate=5.730395827630104E-4]:5.16752403604E-1,((114[&rate=5.730395827630104E-4]:1.926430371971E-2,104[&rate=5.730395827630104E-4]:7.953827632248E-2)[&rate=5.730395827630104E-4]:3.094376622591E-1,(108[&rate=5.730395827630104E-4]:1.475939363421E-1,107[&rate=5.730395827630104E-4]:1.503336623695E-1)[&rate=5.730395827630104E-4]:2.386422762121E-1)[&rate=5.730395827630104E-4]:1.085983828308E-1)[&rate=5.730395827630104E-4]:2.166568971484E-1)[&rate=5.730395827630104E-4]:6.011315465511E-4,(13[&rate=5.730395827630104E-4]:4.119958095521E-1,19[&rate=5.730395827630104E-4]:4.503519739358E-1)[&rate=5.730395827630104E-4]:3.247543487743E-1)[&rate=5.730395827630104E-4]:6.052446883763E-2,116[&rate=5.730395827630104E-4]:7.150828463422E-1)[&rate=5.730395827630104E-4]:1.12540533803E-1,(((106[&rate=5.730395827630104E-4]:1.535348775378E-1,139[&rate=5.730395827630104E-4]:3.453156994556E-1)[&rate=5.730395827630104E-4]:1.155360736319E-1,111[&rate=5.730395827630104E-4]:2.855093073341E-1)[&rate=5.730395827630104E-4]:5.048356653417E-1,(148[&rate=5.730395827630104E-4]:3.462595969241E-1,143[&rate=5.730395827630104E-4]:3.435198708967E-1)[&rate=5.730395827630104E-4]:4.057292113683E-1)[&rate=5.730395827630104E-4]:1.139907362364E-1)[&rate=5.730395827630104E-4]:1.223731952563E-1,(((117[&rate=5.730395827630104E-4]:1.985392865906E-1,9[&rate=5.730395827630104E-4]:1.875803824809E-1)[&rate=5.730395827630104E-4]:5.238189666181E-1,((30[&rate=5.730395827630104E-4]:2.871354679874E-1,4[&rate=5.730395827630104E-4]:1.145327282614E-1)[&rate=5.730395827630104E-4]:5.103822101897E-1,(113[&rate=5.730395827630104E-4]:3.87223242834E-1,112[&rate=5.730395827630104E-4]:3.87223242834E-1)[&rate=5.730395827630104E-4]:2.952259421922E-1)[&rate=5.730395827630104E-4]:3.716934215484E-2)[&rate=5.730395827630104E-4]:1.568369177961E-1,((105[&rate=5.730395827630104E-4]:3.766401636225E-1,110[&rate=5.730395827630104E-4]:3.985579718415E-1)[&rate=5.730395827630104E-4]:3.889096077216E-1,(17[&rate=5.730395827630104E-4]:4.377500767213E-1,14[&rate=5.730395827630104E-4]:3.993939123376E-1)[&rate=5.730395827630104E-4]:3.935531192802E-1)[&rate=5.730395827630104E-4]:8.350841335929E-2)[&rate=5.730395827630104E-4]:1.557329112461E-1)[&rate=5.730395827630104E-4]:2.579058134894E-1,(((1[&rate=5.730395827630104E-4]:1.673994298106E-1,(21[&rate=5.730395827630104E-4]:7.901567255946E-1,28[&rate=5.730395827630104E-4]:8.14814259841E-1)[&rate=5.730395827630104E-4]:1.388865398326E-1)[&rate=5.730395827630104E-4]:2.666966798333E-2,24[&rate=5.730395827630104E-4]:9.748910156022E-1)[&rate=5.730395827630104E-4]:3.24240158224E-1,(((23[&rate=5.730395827630104E-4]:6.934634680197E-1,(25[&rate=5.730395827630104E-4]:1.918524068776E-1,20[&rate=5.730395827630104E-4]:1.726743246858E-1)[&rate=5.730395827630104E-4]:5.125699652518E-1)[&rate=5.730395827630104E-4]:1.136150816544E-1,(140[&rate=5.730395827630104E-4]:3.993279914729E-1,11[&rate=5.730395827630104E-4]:4.185060736646E-1)[&rate=5.730395827630104E-4]:3.036409691602E-1)[&rate=5.730395827630104E-4]:4.585293906842E-1,102[&rate=5.730395827630104E-4]:1.149230088516E-1)[&rate=5.730395827630104E-4]:2.256432935825E-2)[&rate=5.730395827630104E-4]:7.863422876332E-2)[&rate=5.730395827630104E-4]:4.403573322708E-2)[&rate=5.730395827630104E-4]:1.140810252101E-1)[&rate=5.730395827630104E-4]:1.777307857081E-1)[&rate=5.730395827630104E-4]:7.491470214962E-1,(39[&rate=5.730395827630104E-4]:2.908998437449E-1,16[&rate=5.730395827630104E-4]:2.376392769862E0)[&rate=5.730395827630104E-4]:3.157267782105E-2)[&rate=5.730395827630104E-4]:2.040016050045E-1,40[&rate=5.730395827630104E-4]:5.264741265704E-1)[&rate=5.730395827630104E-4]:6.642348380261E-2)[&rate=5.730395827630104E-4]:1.454550583608E-1,((98[&rate=5.730395827630104E-4]:7.076872040428E-1,(99[&rate=5.730395827630104E-4]:5.482363802862E-1,96[&rate=5.730395827630104E-4]:5.127172546033E-1)[&rate=5.730395827630104E-4]:1.813087472539E-1)[&rate=5.730395827630104E-4]:2.850287700696E-3,((94[&rate=5.730395827630104E-4]:3.259490200137E-1,100[&rate=5.730395827630104E-4]:3.259490200137E-1)[&rate=5.730395827630104E-4]:2.174799597068E-1,95[&rate=5.730395827630104E-4]:6.281284332725E-1)[&rate=5.730395827630104E-4]:9.333802021972E-2)[&rate=5.730395827630104E-4]:1.562304775366E-1)[&rate=5.730395827630104E-4]:5.40350458579E-1,38[&rate=5.730395827630104E-4]:1.210397116384E0)[&rate=5.730395827630104E-4]:1.876397762087E-1)[&rate=5.730395827630104E-4]:1.360498363305E-1,(34[&rate=5.730395827630104E-4]:2.21614081695E-2,32[&rate=5.730395827630104E-4]:2.435999504176E-4)[&rate=5.730395827630104E-4]:4.654617560792E-2)[&rate=5.730395827630104E-4]:3.171998113167E-2,((((66[&rate=5.730395827630104E-4]:2.681997784725E-1,(((119[&rate=5.730395827630104E-4]:7.776582166322E-1,120[&rate=5.730395827630104E-4]:6.817678056733E-1)[&rate=5.730395827630104E-4]:1.866621617211E-2,(135[&rate=5.730395827630104E-4]:2.734789240342E-1,(138[&rate=5.730395827630104E-4]:2.310033992204E-1,136[&rate=5.730395827630104E-4]:9.949654990521E-2)[&rate=5.730395827630104E-4]:2.424755248138E-1)[&rate=5.730395827630104E-4]:1.749003032907E-1)[&rate=5.730395827630104E-4]:8.924830129748E-1,126[&rate=5.730395827630104E-4]:9.031049231353E-1)[&rate=5.730395827630104E-4]:6.122690450222E-1)[&rate=5.730395827630104E-4]:2.609539983153E-1,((122[&rate=5.730395827630104E-4]:4.966158298107E-1,(123[&rate=5.730395827630104E-4]:1.299973983885E-1,124[&rate=5.730395827630104E-4]:1.272651579513E-1)[&rate=5.730395827630104E-4]:3.666184314222E-1)[&rate=5.730395827630104E-4]:4.208594753856E-1,67[&rate=5.730395827630104E-4]:4.162027548556E-1)[&rate=5.730395827630104E-4]:1.129510219322E-1)[&rate=5.730395827630104E-4]:3.551009524295E-1,(((((((((82[&rate=5.730395827630104E-4]:2.181872774851E-1,79[&rate=5.730395827630104E-4]:2.09968099403E-1)[&rate=5.730395827630104E-4]:6.301522349297E-2,(71[&rate=5.730395827630104E-4]:2.039697781204E-1,(72[&rate=5.730395827630104E-4]:7.1568988278E-3,78[&rate=5.730395827630104E-4]:2.907470704711E-2)[&rate=5.730395827630104E-4]:2.022923313473E-1)[&rate=5.730395827630104E-4]:4.161628450161E-2)[&rate=5.730395827630104E-4]:2.643663881742E-2,(80[&rate=5.730395827630104E-4]:6.796675709113E-2,81[&rate=5.730395827630104E-4]:6.796675709113E-2)[&rate=5.730395827630104E-4]:2.2323402654E-1)[&rate=5.730395827630104E-4]:6.745545588469E-2,(73[&rate=5.730395827630104E-4]:2.942359144542E-1,77[&rate=5.730395827630104E-4]:2.887564623994E-1)[&rate=5.730395827630104E-4]:1.137353935548E-1)[&rate=5.730395827630104E-4]:1.634032029324E-1,(75[&rate=5.730395827630104E-4]:5.494101861734E-1,((70[&rate=5.730395827630104E-4]:3.283079829202E-1,74[&rate=5.730395827630104E-4]:3.666641473036E-1)[&rate=5.730395827630104E-4]:2.947484897355E-2,76[&rate=5.730395827630104E-4]:3.961389962772E-1)[&rate=5.730395827630104E-4]:1.532711898963E-1)[&rate=5.730395827630104E-4]:2.196432476788E-2)[&rate=5.730395827630104E-4]:9.456223843865E-1,((133[&rate=5.730395827630104E-4]:4.057937476971E-1,(134[&rate=5.730395827630104E-4]:2.603749474232E-1,137[&rate=5.730395827630104E-4]:3.316078241354E-1)[&rate=5.730395827630104E-4]:1.152818139727E-1)[&rate=5.730395827630104E-4]:1.134139212994E0,(52[&rate=5.730395827630104E-4]:6.223150182654E-1,(103[&rate=5.730395827630104E-4]:6.435407400095E-1,(29[&rate=5.730395827630104E-4]:6.041640350897E-1,(5[&rate=5.730395827630104E-4]:2.322379780071E-1,12[&rate=5.730395827630104E-4]:2.705941423905E-1)[&rate=5.730395827630104E-4]:2.267205776306E-1)[&rate=5.730395827630104E-4]:2.722534172486E-1)[&rate=5.730395827630104E-4]:1.643068012817E0)[&rate=5.730395827630104E-4]:1.437351667692E-1)[&rate=5.730395827630104E-4]:1.268037299257E-2)[&rate=5.730395827630104E-4]:6.207425378323E-2,53[&rate=5.730395827630104E-4]:8.32608090499E-1)[&rate=5.730395827630104E-4]:1.132836861606E-1,125[&rate=5.730395827630104E-4]:7.355092629984E-1)[&rate=5.730395827630104E-4]:2.661561025768E-1,((((56[&rate=5.730395827630104E-4]:2.211271619185E-1,55[&rate=5.730395827630104E-4]:2.211271619185E-1)[&rate=5.730395827630104E-4]:1.164516826764E-2,(((37[&rate=5.730395827630104E-4]:2.199620059598E-1,58[&rate=5.730395827630104E-4]:2.008363228997E-1)[&rate=5.730395827630104E-4]:6.196976051585E-3,59[&rate=5.730395827630104E-4]:1.879076158912E-1)[&rate=5.730395827630104E-4]:3.6231546513E-2,54[&rate=5.730395827630104E-4]:1.85887796284E-1)[&rate=5.730395827630104E-4]:1.682988909357E-2)[&rate=5.730395827630104E-4]:1.218188577568E-1,57[&rate=5.730395827630104E-4]:3.655201496917E-1)[&rate=5.730395827630104E-4]:4.266661606999E-1,68[&rate=5.730395827630104E-4]:7.402737420855E-1)[&rate=5.730395827630104E-4]:9.472495682286E-2)[&rate=5.730395827630104E-4]:5.969766680812E-1)[&rate=5.730395827630104E-4]:7.041301744217E-2,33[&rate=5.730395827630104E-4]:7.521569186502E-2)[&rate=5.730395827630104E-4]:8.773516879705E-3);
tree STATE_63180000 [&joint=-20978.921383590514,lnP=-20978.921383590514] = [&R] (((((((123[&rate=5.593696274245045E-4]:1.310386791018E-1,124[&rate=5.593696274245045E-4]:1.283064386646E-1)[&rate=5.593696274245045E-4]:4.656899390103E-2,122[&rate=5.593696274245045E-4]:1.776076730028E-1)[&rate=5.593696274245045E-4]:6.174319491782E-1,67[&rate=5.593696274245045E-4]:2.937670718404E-1)[&rate=5.593696274245045E-4]:1.400703488487E-1,((126[&rate=5.593696274245045E-4]:9.330288304776E-1,((119[&rate=5.593696274245045E-4]:8.959596136867E-1,(135[&rate=5.593696274245045E-4]:4.76597663139E-1,(138[&rate=5.593696274245045E-4]:2.845565342893E-1,136[&rate=5.593696274245045E-4]:1.530496849741E-1)[&rate=5.593696274245045E-4]:3.920411288497E-1)[&rate=5.593696274245045E-4]:7.141674506835E-2)[&rate=5.593696274245045E-4]:2.73671197266E-2,120[&rate=5.593696274245045E-4]:8.274363224544E-1)[&rate=5.593696274245045E-4]:7.95404619708E-1)[&rate=5.593696274245045E-4]:4.506267150312E-1,66[&rate=5.593696274245045E-4]:1.364813558239E-1)[&rate=5.593696274245045E-4]:2.973560648652E-1)[&rate=5.593696274245045E-4]:4.006302813348E-1,((((59[&rate=5.593696274245045E-4]:5.391348328562E-1,((55[&rate=5.593696274245045E-4]:2.926296677047E-1,56[&rate=5.593696274245045E-4]:2.926296677047E-1)[&rate=5.593696274245045E-4]:5.311242884434E-2,((37[&rate=5.593696274245045E-4]:1.241871263714E-1,54[&rate=5.593696274245045E-4]:4.768439413093E-2)[&rate=5.593696274245045E-4]:2.033553500828E-1,(57[&rate=5.593696274245045E-4]:2.80603287838E-1,58[&rate=5.593696274245045E-4]:2.96996730461E-1)[&rate=5.593696274245045E-4]:1.142006293305E-2)[&rate=5.593696274245045E-4]:6.464770752676E-2)[&rate=5.593696274245045E-4]:1.851960149955E-1)[&rate=5.593696274245045E-4]:2.042911679963E-1,68[&rate=5.593696274245045E-4]:6.942456729836E-1)[&rate=5.593696274245045E-4]:6.499215868561E-1,((((103[&rate=5.593696274245045E-4]:6.742134173164E-1,(29[&rate=5.593696274245045E-4]:4.995338389492E-1,(5[&rate=5.593696274245045E-4]:2.690051800413E-1,12[&rate=5.593696274245045E-4]:3.073613444248E-1)[&rate=5.593696274245045E-4]:8.53231794559E-2)[&rate=5.593696274245045E-4]:4.07556290696E-1)[&rate=5.593696274245045E-4]:1.664382306868E0,52[&rate=5.593696274245045E-4]:6.743019896236E-1)[&rate=5.593696274245045E-4]:1.930296629318E-1,((((80[&rate=5.593696274245045E-4]:2.875140374838E-2,81[&rate=5.593696274245045E-4]:2.875140374838E-2)[&rate=5.593696274245045E-4]:4.664174701182E-1,(71[&rate=5.593696274245045E-4]:4.500200892746E-1,((((72[&rate=5.593696274245045E-4]:2.73064972939E-2,78[&rate=5.593696274245045E-4]:4.922430551322E-2)[&rate=5.593696274245045E-4]:3.030408440334E-1,82[&rate=5.593696274245045E-4]:3.604843276287E-1)[&rate=5.593696274245045E-4]:3.772092317372E-2,79[&rate=5.593696274245045E-4]:3.899860727203E-1)[&rate=5.593696274245045E-4]:7.24837061824E-2,(73[&rate=5.593696274245045E-4]:4.985207945766E-1,77[&rate=5.593696274245045E-4]:4.930413425219E-1)[&rate=5.593696274245045E-4]:5.044874736897E-3)[&rate=5.593696274245045E-4]:1.49475706459E-2)[&rate=5.593696274245045E-4]:2.597070240027E-2)[&rate=5.593696274245045E-4]:1.823484770743E-1,(75[&rate=5.593696274245045E-4]:5.731952348432E-1,(70[&rate=5.593696274245045E-4]:4.06292231641E-1,(76[&rate=5.593696274245045E-4]:3.133475479752E-1,74[&rate=5.593696274245045E-4]:3.133475479752E-1)[&rate=5.593696274245045E-4]:1.313008480493E-1)[&rate=5.593696274245045E-4]:1.285468388188E-1)[&rate=5.593696274245045E-4]:1.536371845908E-1)[&rate=5.593696274245045E-4]:6.34011642447E-1,((133[&rate=5.593696274245045E-4]:5.868910779513E-1,(134[&rate=5.593696274245045E-4]:4.002760079044E-1,137[&rate=5.593696274245045E-4]:4.715088846166E-1)[&rate=5.593696274245045E-4]:1.564780837457E-1)[&rate=5.593696274245045E-4]:5.070563062071E-1,53[&rate=5.593696274245045E-4]:3.118678871902E-1)[&rate=5.593696274245045E-4]:3.025131160787E-1)[&rate=5.593696274245045E-4]:2.447539279751E-1)[&rate=5.593696274245045E-4]:4.195539403203E-1,125[&rate=5.593696274245045E-4]:1.068306357903E0)[&rate=5.593696274245045E-4]:4.425275686034E-1)[&rate=5.593696274245045E-4]:3.484718200435E-2,((35[&rate=5.593696274245045E-4]:2.72073551184E-1,((127[&rate=5.593696274245045E-4]:2.586476823851E0,(121[&rate=5.593696274245045E-4]:2.110067814582E0,36[&rate=5.593696274245045E-4]:3.061575978731E-2)[&rate=5.593696274245045E-4]:3.531311885819E-2)[&rate=5.593696274245045E-4]:1.485532088778E-1,((45[&rate=5.593696274245045E-4]:6.583303888728E-1,((((44[&rate=5.593696274245045E-4]:4.244942681031E-1,51[&rate=5.593696274245045E-4]:4.026363446059E-1)[&rate=5.593696274245045E-4]:1.931175955347E-2,(49[&rate=5.593696274245045E-4]:1.354574319084E-1,50[&rate=5.593696274245045E-4]:1.354574319084E-1)[&rate=5.593696274245045E-4]:2.810261913767E-1)[&rate=5.593696274245045E-4]:3.029902145567E-2,47[&rate=5.593696274245045E-4]:4.795695299865E-1)[&rate=5.593696274245045E-4]:1.441372626571E-1,((48[&rate=5.593696274245045E-4]:5.074907099854E-1,(42[&rate=5.593696274245045E-4]:4.298980655415E-1,41[&rate=5.593696274245045E-4]:4.244335846672E-1)[&rate=5.593696274245045E-4]:3.934127832369E-2)[&rate=5.593696274245045E-4]:4.319678415653E-2,(46[&rate=5.593696274245045E-4]:4.40257979248E-1,43[&rate=5.593696274245045E-4]:4.40257979248E-1)[&rate=5.593696274245045E-4]:1.213584766424E-1)[&rate=5.593696274245045E-4]:6.209033675316E-2)[&rate=5.593696274245045E-4]:4.282031754058E-2)[&rate=5.593696274245045E-4]:1.051810771437E-1,(((((132[&rate=5.593696274245045E-4]:1.297961810944E-1,130[&rate=5.593696274245045E-4]:1.27056455067E-1)[&rate=5.593696274245045E-4]:2.388877971353E-2,129[&rate=5.593696274245045E-4]:1.509452347805E-1)[&rate=5.593696274245045E-4]:9.374714945347E-2,131[&rate=5.593696274245045E-4]:2.474321102614E-1)[&rate=5.593696274245045E-4]:3.396020850152E-1,(118[&rate=5.593696274245045E-4]:5.503972255633E-1,69[&rate=5.593696274245045E-4]:5.61356129673E-1)[&rate=5.593696274245045E-4]:1.708835450558E-1)[&rate=5.593696274245045E-4]:6.240543609672E-1,(128[&rate=5.593696274245045E-4]:1.180073321738E0,(((62[&rate=5.593696274245045E-4]:3.50220151491E-1,65[&rate=5.593696274245045E-4]:1.584393295733E-1)[&rate=5.593696274245045E-4]:1.630687519514E-2,(60[&rate=5.593696274245045E-4]:1.206346906505E-1,64[&rate=5.593696274245045E-4]:2.713196221572E-1)[&rate=5.593696274245045E-4]:5.411151411788E-2)[&rate=5.593696274245045E-4]:2.732314412421E-1,(61[&rate=5.593696274245045E-4]:2.874826823602E-1,63[&rate=5.593696274245045E-4]:2.463867919491E-1)[&rate=5.593696274245045E-4]:3.522757855681E-1)[&rate=5.593696274245045E-4]:6.800408812067E-1)[&rate=5.593696274245045E-4]:2.553578245136E-2)[&rate=5.593696274245045E-4]:3.312985741188E-1)[&rate=5.593696274245045E-4]:1.597661900373E-1)[&rate=5.593696274245045E-4]:1.041668061265E-1)[&rate=5.593696274245045E-4]:8.645854314194E-2,((((40[&rate=5.593696274245045E-4]:4.238684511846E-1,99[&rate=5.593696274245045E-4]:5.741416752281E-1)[&rate=5.593696274245045E-4]:1.3959374902E-1,(101[&rate=5.593696274245045E-4]:1.166982407056E0,((((((139[&rate=5.593696274245045E-4]:7.038750864619E-1,(111[&rate=5.593696274245045E-4]:2.189318462261E-1,106[&rate=5.593696274245045E-4]:2.024934900617E-1)[&rate=5.593696274245045E-4]:3.096007744824E-1)[&rate=5.593696274245045E-4]:3.285190265104E-1,(148[&rate=5.593696274245045E-4]:3.133831131699E-1,143[&rate=5.593696274245045E-4]:3.106433871426E-1)[&rate=5.593696274245045E-4]:5.053123696655E-1)[&rate=5.593696274245045E-4]:7.94383023468E-2,(116[&rate=5.593696274245045E-4]:7.978176315424E-1,((115[&rate=5.593696274245045E-4]:6.909109196082E-1,(13[&rate=5.593696274245045E-4]:5.505332056296E-1,19[&rate=5.593696274245045E-4]:5.888893700133E-1)[&rate=5.593696274245045E-4]:2.225694948004E-1)[&rate=5.593696274245045E-4]:3.252754973333E-2,(108[&rate=5.593696274245045E-4]:5.323894230943E-1,((107[&rate=5.593696274245045E-4]:4.906001705774E-1,109[&rate=5.593696274245045E-4]:5.097782527691E-1)[&rate=5.593696274245045E-4]:7.878557321699E-3,(114[&rate=5.593696274245045E-4]:3.669455415963E-2,104[&rate=5.593696274245045E-4]:9.696852676241E-2)[&rate=5.593696274245045E-4]:4.015102011367E-1)[&rate=5.593696274245045E-4]:3.665042122262E-2)[&rate=5.593696274245045E-4]:2.485832928226E-1)[&rate=5.593696274245045E-4]:7.437916220088E-2)[&rate=5.593696274245045E-4]:6.195998925614E-2)[&rate=5.593696274245045E-4]:3.961545897483E-1,(((((117[&rate=5.593696274245045E-4]:5.534636580078E-1,9[&rate=5.593696274245045E-4]:5.425047538982E-1)[&rate=5.593696274245045E-4]:1.159657148601E-2,113[&rate=5.593696274245045E-4]:5.623205034663E-1)[&rate=5.593696274245045E-4]:7.874319673562E-3,(17[&rate=5.593696274245045E-4]:3.793489099448E-1,14[&rate=5.593696274245045E-4]:3.409927455611E-1)[&rate=5.593696274245045E-4]:2.292020775787E-1)[&rate=5.593696274245045E-4]:2.932764199338E-2,((30[&rate=5.593696274245045E-4]:5.469205825559E-1,4[&rate=5.593696274245045E-4]:3.743178428299E-1)[&rate=5.593696274245045E-4]:1.382326076376E-1,112[&rate=5.593696274245045E-4]:5.700846970427E-1)[&rate=5.593696274245045E-4]:2.943776809055E-2)[&rate=5.593696274245045E-4]:2.769310422533E-1,(110[&rate=5.593696274245045E-4]:5.551304690769E-1,105[&rate=5.593696274245045E-4]:5.332126608578E-1)[&rate=5.593696274245045E-4]:3.158435862549E-1)[&rate=5.593696274245045E-4]:4.616704839822E-1)[&rate=5.593696274245045E-4]:1.45212255777E-1,((102[&rate=5.593696274245045E-4]:1.382541409537E-1,((140[&rate=5.593696274245045E-4]:5.672957259271E-1,11[&rate=5.593696274245045E-4]:5.864738081188E-1)[&rate=5.593696274245045E-4]:1.334960728613E-1,((20[&rate=5.593696274245045E-4]:6.243571194229E-1,25[&rate=5.593696274245045E-4]:6.435352016146E-1)[&rate=5.593696274245045E-4]:2.781450807502E-2,23[&rate=5.593696274245045E-4]:6.6039080558E-1)[&rate=5.593696274245045E-4]:1.445105822494E-1)[&rate=5.593696274245045E-4]:4.84037684631E-1)[&rate=5.593696274245045E-4]:2.546851541904E-1,((((1[&rate=5.593696274245045E-4]:2.455278403962E-2,24[&rate=5.593696274245045E-4]:8.053747018478E-1)[&rate=5.593696274245045E-4]:5.084275502743E-2,28[&rate=5.593696274245045E-4]:8.6169690893E-1)[&rate=5.593696274245045E-4]:1.42757082242E-1,21[&rate=5.593696274245045E-4]:9.797964569256E-1)[&rate=5.593696274245045E-4]:4.553571777268E-1,(142[&rate=5.593696274245045E-4]:7.113991217245E-1,((141[&rate=5.593696274245045E-4]:3.223985166774E-1,144[&rate=5.593696274245045E-4]:3.1965879065E-1)[&rate=5.593696274245045E-4]:2.352470636088E-1,145[&rate=5.593696274245045E-4]:5.603853063137E-1)[&rate=5.593696274245045E-4]:1.510138154108E-1)[&rate=5.593696274245045E-4]:8.27864101969E-1)[&rate=5.593696274245045E-4]:1.002514139163E-1)[&rate=5.593696274245045E-4]:1.642434926212E-2)[&rate=5.593696274245045E-4]:8.58582861555E-2,(((((91[&rate=5.593696274245045E-4]:5.33532071381E-2,90[&rate=5.593696274245045E-4]:5.33532071381E-2)[&rate=5.593696274245045E-4]:9.851220493927E-2,92[&rate=5.593696274245045E-4]:1.518654120774E-1)[&rate=5.593696274245045E-4]:4.316125624487E-2,((93[&rate=5.593696274245045E-4]:8.68427160629E-2,85[&rate=5.593696274245045E-4]:7.314408592589E-2)[&rate=5.593696274245045E-4]:2.880520346844E-2,(84[&rate=5.593696274245045E-4]:7.240599116789E-2,86[&rate=5.593696274245045E-4]:7.240599116789E-2)[&rate=5.593696274245045E-4]:2.954329822644E-2)[&rate=5.593696274245045E-4]:7.937874879089E-2)[&rate=5.593696274245045E-4]:5.701105831656E-2,((83[&rate=5.593696274245045E-4]:1.540538686103E-1,(89[&rate=5.593696274245045E-4]:9.597017776751E-2,88[&rate=5.593696274245045E-4]:8.227154763049E-2)[&rate=5.593696274245045E-4]:7.178232097978E-2)[&rate=5.593696274245045E-4]:3.437618197606E-2,87[&rate=5.593696274245045E-4]:1.884300505863E-1)[&rate=5.593696274245045E-4]:4.990904591544E-2)[&rate=5.593696274245045E-4]:9.942964466856E-1,((18[&rate=5.593696274245045E-4]:4.456987935772E-1,3[&rate=5.593696274245045E-4]:3.306303004266E-1)[&rate=5.593696274245045E-4]:1.717479494092E-1,((10[&rate=5.593696274245045E-4]:2.06228720098E-1,15[&rate=5.593696274245045E-4]:2.445848844815E-1)[&rate=5.593696274245045E-4]:1.133849534204E-1,6[&rate=5.593696274245045E-4]:3.03175317354E-1)[&rate=5.593696274245045E-4]:2.512577270024E-1)[&rate=5.593696274245045E-4]:1.905312659544E-1)[&rate=5.593696274245045E-4]:7.99572688744E-1)[&rate=5.593696274245045E-4]:6.772399285491E-1)[&rate=5.593696274245045E-4]:3.696439521425E-1)[&rate=5.593696274245045E-4]:2.230612169938E-2,(147[&rate=5.593696274245045E-4]:6.154861422415E-1,(((98[&rate=5.593696274245045E-4]:5.290780109278E-1,((96[&rate=5.593696274245045E-4]:4.133697288226E-1,(95[&rate=5.593696274245045E-4]:3.798937328629E-1,(100[&rate=5.593696274245045E-4]:2.514231230073E-1,94[&rate=5.593696274245045E-4]:2.514231230073E-1)[&rate=5.593696274245045E-4]:4.377115630364E-2)[&rate=5.593696274245045E-4]:5.806615989407E-2)[&rate=5.593696274245045E-4]:5.301180007774E-2,97[&rate=5.593696274245045E-4]:2.805891791735E-1)[&rate=5.593696274245045E-4]:4.903527984182E-2)[&rate=5.593696274245045E-4]:6.847877199065E-2,((((26[&rate=5.593696274245045E-4]:6.75273681263E-1,(7[&rate=5.593696274245045E-4]:1.793891809982E-1,8[&rate=5.593696274245045E-4]:1.793891809982E-1)[&rate=5.593696274245045E-4]:3.890351851963E-1)[&rate=5.593696274245045E-4]:2.121560809636E-1,(31[&rate=5.593696274245045E-4]:9.035630429774E-1,(22[&rate=5.593696274245045E-4]:3.077091651426E-1,27[&rate=5.593696274245045E-4]:3.24147521307E-1)[&rate=5.593696274245045E-4]:5.410593572868E-1)[&rate=5.593696274245045E-4]:2.770233568756E-2)[&rate=5.593696274245045E-4]:8.76529184283E-2,2[&rate=5.593696274245045E-4]:7.915210368192E-1)[&rate=5.593696274245045E-4]:1.54620981629E0,(146[&rate=5.593696274245045E-4]:5.003297897734E-1,16[&rate=5.593696274245045E-4]:2.465604136656E0)[&rate=5.593696274245045E-4]:8.938397411451E-4)[&rate=5.593696274245045E-4]:8.813643209253E-2)[&rate=5.593696274245045E-4]:8.333088828197E-3,39[&rate=5.593696274245045E-4]:4.774745712004E-1)[&rate=5.593696274245045E-4]:8.063452186073E-2)[&rate=5.593696274245045E-4]:2.765922884282E-2)[&rate=5.593696274245045E-4]:2.060480460155E-1,38[&rate=5.593696274245045E-4]:7.235103569903E-1)[&rate=5.593696274245045E-4]:2.37387183851E-1)[&rate=5.593696274245045E-4]:4.727617097458E-1)[&rate=5.593696274245045E-4]:3.173897952157E-3)[&rate=5.593696274245045E-4]:1.59639602339E-1,(32[&rate=5.593696274245045E-4]:6.751632079584E-3,34[&rate=5.593696274245045E-4]:2.866944029867E-2)[&rate=5.593696274245045E-4]:1.024241654341E-1)[&rate=5.593696274245045E-4]:5.862538351751E-2,33[&rate=5.593696274245045E-4]:1.732806330859E-1);
tree STATE_63270000 [&joint=-20968.9517682682,lnP=-20968.9517682682] = [&R] ((32[&rate=5.882193743836521E-4]:1.615991444709E-2,(33[&rate=5.882193743836521E-4]:4.764977511455E-3,34[&rate=5.882193743836521E-4]:2.120333367583E-2)[&rate=5.882193743836521E-4]:1.687438899035E-2)[&rate=5.882193743836521E-4]:3.474418563881E-2,(((((59[&rate=5.882193743836521E-4]:3.715339656861E-1,(((56[&rate=5.882193743836521E-4]:2.655158104915E-1,55[&rate=5.882193743836521E-4]:2.655158104915E-1)[&rate=5.882193743836521E-4]:3.937880852702E-2,(54[&rate=5.882193743836521E-4]:1.858438054099E-1,(57[&rate=5.882193743836521E-4]:1.305052231581E-1,37[&rate=5.882193743836521E-4]:1.660243488412E-1)[&rate=5.882193743836521E-4]:9.632218880909E-2)[&rate=5.882193743836521E-4]:8.899616880005E-2)[&rate=5.882193743836521E-4]:1.449722603762E-2,58[&rate=5.882193743836521E-4]:3.467142494279E-1)[&rate=5.882193743836521E-4]:4.394539931835E-2)[&rate=5.882193743836521E-4]:3.448987993695E-1,68[&rate=5.882193743836521E-4]:6.672524371867E-1)[&rate=5.882193743836521E-4]:3.163961436621E-1,(((53[&rate=5.882193743836521E-4]:5.329890845751E-1,(133[&rate=5.882193743836521E-4]:6.964521499651E-1,(134[&rate=5.882193743836521E-4]:5.06883671739E-1,137[&rate=5.882193743836521E-4]:5.781165484512E-1)[&rate=5.882193743836521E-4]:1.594314919249E-1)[&rate=5.882193743836521E-4]:6.186164315782E-1)[&rate=5.882193743836521E-4]:8.085024496712E-2,((52[&rate=5.882193743836521E-4]:4.712291363774E-1,(103[&rate=5.882193743836521E-4]:7.405625388508E-1,(29[&rate=5.882193743836521E-4]:4.232053357632E-1,(5[&rate=5.882193743836521E-4]:1.192554408199E-1,12[&rate=5.882193743836521E-4]:1.576116052034E-1)[&rate=5.882193743836521E-4]:1.587444154913E-1)[&rate=5.882193743836521E-4]:5.502339154164E-1)[&rate=5.882193743836521E-4]:1.394960332087E0)[&rate=5.882193743836521E-4]:1.426625375528E-1,(((73[&rate=5.882193743836521E-4]:4.873141604822E-1,(80[&rate=5.882193743836521E-4]:5.344258440281E-2,81[&rate=5.882193743836521E-4]:5.344258440281E-2)[&rate=5.882193743836521E-4]:3.845565075863E-1)[&rate=5.882193743836521E-4]:2.746666752796E-2,(((79[&rate=5.882193743836521E-4]:1.145479630265E-1,(72[&rate=5.882193743836521E-4]:1.618876877801E-2,78[&rate=5.882193743836521E-4]:3.810657699733E-2)[&rate=5.882193743836521E-4]:7.644138602921E-2)[&rate=5.882193743836521E-4]:2.386402402184E-1,(82[&rate=5.882193743836521E-4]:1.164733971461E-1,71[&rate=5.882193743836521E-4]:8.085695879E-2)[&rate=5.882193743836521E-4]:2.449339841809E-1)[&rate=5.882193743836521E-4]:1.084230102524E-1,77[&rate=5.882193743836521E-4]:4.972276518534E-1)[&rate=5.882193743836521E-4]:1.207372410207E-2)[&rate=5.882193743836521E-4]:1.891380250224E-1,(((74[&rate=5.882193743836521E-4]:4.027185031837E-1,76[&rate=5.882193743836521E-4]:4.027185031837E-1)[&rate=5.882193743836521E-4]:4.803761173468E-2,70[&rate=5.882193743836521E-4]:4.123999505349E-1)[&rate=5.882193743836521E-4]:2.314529411888E-2,75[&rate=5.882193743836521E-4]:4.739014090373E-1)[&rate=5.882193743836521E-4]:2.300174439953E-1)[&rate=5.882193743836521E-4]:6.482391581983E-1)[&rate=5.882193743836521E-4]:8.14437692338E-3)[&rate=5.882193743836521E-4]:1.149537766815E-1,125[&rate=5.882193743836521E-4]:5.184105925625E-1)[&rate=5.882193743836521E-4]:6.31904654953E-1)[&rate=5.882193743836521E-4]:1.978848053315E-1,(((121[&rate=5.882193743836521E-4]:2.156725085996E0,36[&rate=5.882193743836521E-4]:7.727303120153E-2)[&rate=5.882193743836521E-4]:2.101829581847E-1,(127[&rate=5.882193743836521E-4]:2.712387129939E0,(35[&rate=5.882193743836521E-4]:7.264375885396E-2,(((47[&rate=5.882193743836521E-4]:5.654427730869E-1,45[&rate=5.882193743836521E-4]:5.572460517755E-1)[&rate=5.882193743836521E-4]:9.210483544495E-3,((((48[&rate=5.882193743836521E-4]:3.542466788568E-1,41[&rate=5.882193743836521E-4]:3.105308318623E-1)[&rate=5.882193743836521E-4]:4.92522749012E-3,42[&rate=5.882193743836521E-4]:3.209205402267E-1)[&rate=5.882193743836521E-4]:1.294909103864E-1,(46[&rate=5.882193743836521E-4]:4.942269992403E-1,43[&rate=5.882193743836521E-4]:4.942269992403E-1)[&rate=5.882193743836521E-4]:5.364779241511E-3)[&rate=5.882193743836521E-4]:3.679448678196E-2,((49[&rate=5.882193743836521E-4]:2.888835728843E-1,50[&rate=5.882193743836521E-4]:2.888835728843E-1)[&rate=5.882193743836521E-4]:2.112879847978E-1,(44[&rate=5.882193743836521E-4]:4.07894508076E-1,51[&rate=5.882193743836521E-4]:3.860365845788E-1)[&rate=5.882193743836521E-4]:1.195994539776E-1)[&rate=5.882193743836521E-4]:3.427822335915E-3)[&rate=5.882193743836521E-4]:3.826699136763E-2)[&rate=5.882193743836521E-4]:1.836989538401E-1,((((132[&rate=5.882193743836521E-4]:2.020944916745E-1,129[&rate=5.882193743836521E-4]:1.993547656472E-1)[&rate=5.882193743836521E-4]:9.245829701387E-2,(131[&rate=5.882193743836521E-4]:2.727350619228E-1,130[&rate=5.882193743836521E-4]:2.699953358955E-1)[&rate=5.882193743836521E-4]:2.181772676557E-2)[&rate=5.882193743836521E-4]:2.045603935884E-1,(118[&rate=5.882193743836521E-4]:4.64590111403E-1,69[&rate=5.882193743836521E-4]:4.755490155126E-1)[&rate=5.882193743836521E-4]:1.687696462164E-1)[&rate=5.882193743836521E-4]:9.938671376704E-1,(((65[&rate=5.882193743836521E-4]:3.106310809854E-1,((60[&rate=5.882193743836521E-4]:2.464290292187E-1,64[&rate=5.882193743836521E-4]:3.971139607254E-1)[&rate=5.882193743836521E-4]:2.32155064314E-2,62[&rate=5.882193743836521E-4]:4.614253575678E-1)[&rate=5.882193743836521E-4]:4.098654533533E-2)[&rate=5.882193743836521E-4]:1.992119594685E-1,(61[&rate=5.882193743836521E-4]:3.248674129265E-1,63[&rate=5.882193743836521E-4]:2.837715225154E-1)[&rate=5.882193743836521E-4]:3.767564494452E-1)[&rate=5.882193743836521E-4]:7.175691191705E-1,128[&rate=5.882193743836521E-4]:1.279466954145E0)[&rate=5.882193743836521E-4]:2.080339137476E-1)[&rate=5.882193743836521E-4]:3.605083355887E-2)[&rate=5.882193743836521E-4]:7.785918069025E-2)[&rate=5.882193743836521E-4]:7.262008341374E-2)[&rate=5.882193743836521E-4]:9.561680465281E-2)[&rate=5.882193743836521E-4]:2.983340947976E-1,(((((2[&rate=5.882193743836521E-4]:5.33692693105E-1,(31[&rate=5.882193743836521E-4]:6.44346696835E-1,((22[&rate=5.882193743836521E-4]:2.539269699476E-1,27[&rate=5.882193743836521E-4]:2.70365326112E-1)[&rate=5.882193743836521E-4]:2.285338349158E-1,((7[&rate=5.882193743836521E-4]:1.397668439239E-1,8[&rate=5.882193743836521E-4]:1.397668439239E-1)[&rate=5.882193743836521E-4]:9.934218526221E-2,26[&rate=5.882193743836521E-4]:3.459583442546E-1)[&rate=5.882193743836521E-4]:1.474613647184E-1)[&rate=5.882193743836521E-4]:1.070913714235E-1)[&rate=5.882193743836521E-4]:1.167432565441E-1)[&rate=5.882193743836521E-4]:1.844859511324E0,39[&rate=5.882193743836521E-4]:4.218264015996E-1)[&rate=5.882193743836521E-4]:6.425141809561E-2,(((100[&rate=5.882193743836521E-4]:2.763905875261E-1,94[&rate=5.882193743836521E-4]:2.763905875261E-1)[&rate=5.882193743836521E-4]:1.458430920986E-1,95[&rate=5.882193743836521E-4]:5.069331331768E-1)[&rate=5.882193743836521E-4]:5.700796374688E-2,((96[&rate=5.882193743836521E-4]:3.676086629687E-1,99[&rate=5.882193743836521E-4]:4.031277886515E-1)[&rate=5.882193743836521E-4]:1.324360413031E-1,98[&rate=5.882193743836521E-4]:5.137059064574E-1)[&rate=5.882193743836521E-4]:3.930622871754E-2)[&rate=5.882193743836521E-4]:6.148098506654E-2)[&rate=5.882193743836521E-4]:2.251513720553E-2,(((((101[&rate=5.882193743836521E-4]:6.482553869445E-1,((((142[&rate=5.882193743836521E-4]:3.990112393948E-1,(145[&rate=5.882193743836521E-4]:1.324778741891E-1,(141[&rate=5.882193743836521E-4]:8.313122858546E-2,144[&rate=5.882193743836521E-4]:8.039150255811E-2)[&rate=5.882193743836521E-4]:4.660691957604E-2)[&rate=5.882193743836521E-4]:2.665333652057E-1)[&rate=5.882193743836521E-4]:9.631193048239E-1,(((((139[&rate=5.882193743836521E-4]:5.404865633885E-1,(111[&rate=5.882193743836521E-4]:1.429039234601E-1,106[&rate=5.882193743836521E-4]:1.264655672957E-1)[&rate=5.882193743836521E-4]:2.22240174175E-1)[&rate=5.882193743836521E-4]:2.878030552172E-2,116[&rate=5.882193743836521E-4]:3.172120743897E-1)[&rate=5.882193743836521E-4]:1.477035489358E-1,(148[&rate=5.882193743836521E-4]:2.526278051309E-1,143[&rate=5.882193743836521E-4]:2.498880791035E-1)[&rate=5.882193743836521E-4]:2.506439825783E-1)[&rate=5.882193743836521E-4]:3.599132451328E-1,(((109[&rate=5.882193743836521E-4]:4.726017755846E-1,((114[&rate=5.882193743836521E-4]:1.32279167318E-1,104[&rate=5.882193743836521E-4]:1.925531399207E-1)[&rate=5.882193743836521E-4]:2.467405397179E-1,108[&rate=5.882193743836521E-4]:4.365539536113E-1)[&rate=5.882193743836521E-4]:1.413001375422E-2)[&rate=5.882193743836521E-4]:4.297848118096E-2,107[&rate=5.882193743836521E-4]:4.964021745739E-1)[&rate=5.882193743836521E-4]:1.321287757264E-1,((13[&rate=5.882193743836521E-4]:4.800701942181E-1,19[&rate=5.882193743836521E-4]:5.184263586017E-1)[&rate=5.882193743836521E-4]:1.038336619189E-1,115[&rate=5.882193743836521E-4]:5.017120753151E-1)[&rate=5.882193743836521E-4]:6.654490238232E-2)[&rate=5.882193743836521E-4]:2.565718907608E-1)[&rate=5.882193743836521E-4]:1.590453958201E-1,((((((17[&rate=5.882193743836521E-4]:3.678073571845E-1,14[&rate=5.882193743836521E-4]:3.294511928008E-1)[&rate=5.882193743836521E-4]:9.260443787181E-2,(4[&rate=5.882193743836521E-4]:1.993113225216E-1,(112[&rate=5.882193743836521E-4]:2.268685218258E-1,30[&rate=5.882193743836521E-4]:3.419370149766E-1)[&rate=5.882193743836521E-4]:2.997704727102E-2)[&rate=5.882193743836521E-4]:1.652100615759E-1)[&rate=5.882193743836521E-4]:4.584170433884E-2,9[&rate=5.882193743836521E-4]:4.596781569294E-1)[&rate=5.882193743836521E-4]:8.32327323743E-2,117[&rate=5.882193743836521E-4]:5.538697934134E-1)[&rate=5.882193743836521E-4]:8.376028062302E-2,113[&rate=5.882193743836521E-4]:6.348903480088E-1)[&rate=5.882193743836521E-4]:3.144227459843E-3,(110[&rate=5.882193743836521E-4]:5.209167385288E-1,105[&rate=5.882193743836521E-4]:4.989989303097E-1)[&rate=5.882193743836521E-4]:1.116383848852E-1)[&rate=5.882193743836521E-4]:4.280314696316E-1)[&rate=5.882193743836521E-4]:1.234617593922E-1)[&rate=5.882193743836521E-4]:8.575113928686E-3,(((1[&rate=5.882193743836521E-4]:2.674258871646E-1,(21[&rate=5.882193743836521E-4]:7.008458994588E-1,28[&rate=5.882193743836521E-4]:7.255034337052E-1)[&rate=5.882193743836521E-4]:3.282238233224E-1)[&rate=5.882193743836521E-4]:5.667962143208E-2,24[&rate=5.882193743836521E-4]:1.104927426405E0)[&rate=5.882193743836521E-4]:1.512389969569E-1,(102[&rate=5.882193743836521E-4]:7.195123390259E-2,((140[&rate=5.882193743836521E-4]:4.331462205606E-1,11[&rate=5.882193743836521E-4]:4.523243027523E-1)[&rate=5.882193743836521E-4]:2.383532874165E-1,((25[&rate=5.882193743836521E-4]:3.812644242303E-1,20[&rate=5.882193743836521E-4]:3.620863420386E-1)[&rate=5.882193743836521E-4]:6.077219481175E-2,23[&rate=5.882193743836521E-4]:4.310777149324E-1)[&rate=5.882193743836521E-4]:3.445313820856E-1)[&rate=5.882193743836521E-4]:4.470270683913E-1)[&rate=5.882193743836521E-4]:2.257135384286E-2)[&rate=5.882193743836521E-4]:2.960772793611E-2)[&rate=5.882193743836521E-4]:1.891815566739E-1,((18[&rate=5.882193743836521E-4]:4.79632873008E-1,((10[&rate=5.882193743836521E-4]:3.482600457328E-1,15[&rate=5.882193743836521E-4]:3.866162101163E-1)[&rate=5.882193743836521E-4]:3.058125670981E-2,6[&rate=5.882193743836521E-4]:3.624029462783E-1)[&rate=5.882193743836521E-4]:5.421622809956E-2)[&rate=5.882193743836521E-4]:1.421812287771E-1,(3[&rate=5.882193743836521E-4]:4.445903360836E-1,((89[&rate=5.882193743836521E-4]:4.500284347441E-2,88[&rate=5.882193743836521E-4]:3.13042133374E-2)[&rate=5.882193743836521E-4]:3.128597416937E-1,((((91[&rate=5.882193743836521E-4]:6.780152215543E-2,90[&rate=5.882193743836521E-4]:6.780152215543E-2)[&rate=5.882193743836521E-4]:2.975930942303E-2,92[&rate=5.882193743836521E-4]:9.756083157845E-2)[&rate=5.882193743836521E-4]:7.822181899301E-2,(87[&rate=5.882193743836521E-4]:1.469616137088E-1,(93[&rate=5.882193743836521E-4]:1.19677774537E-1,84[&rate=5.882193743836521E-4]:1.059791444E-1)[&rate=5.882193743836521E-4]:4.098246930884E-2)[&rate=5.882193743836521E-4]:1.51224067256E-2)[&rate=5.882193743836521E-4]:1.269520969986E-1,((85[&rate=5.882193743836521E-4]:1.25867429961E-2,83[&rate=5.882193743836521E-4]:1.25867429961E-2)[&rate=5.882193743836521E-4]:8.080572649008E-2,86[&rate=5.882193743836521E-4]:9.339246948619E-2)[&rate=5.882193743836521E-4]:1.956436479469E-1)[&rate=5.882193743836521E-4]:5.512783759805E-2)[&rate=5.882193743836521E-4]:6.401524084496E-1)[&rate=5.882193743836521E-4]:6.215527255085E-2)[&rate=5.882193743836521E-4]:8.038265376936E-1)[&rate=5.882193743836521E-4]:3.404229666441E-1)[&rate=5.882193743836521E-4]:6.723915480618E-1,16[&rate=5.882193743836521E-4]:2.43297570213E0)[&rate=5.882193743836521E-4]:3.098823298555E-2,147[&rate=5.882193743836521E-4]:4.358480581785E-1)[&rate=5.882193743836521E-4]:5.278783280955E-2,97[&rate=5.882193743836521E-4]:3.602205904415E-1)[&rate=5.882193743836521E-4]:2.79504710291E-2,(40[&rate=5.882193743836521E-4]:4.005236382368E-1,146[&rate=5.882193743836521E-4]:5.207422174718E-1)[&rate=5.882193743836521E-4]:5.868567459996E-2)[&rate=5.882193743836521E-4]:4.938364406395E-2)[&rate=5.882193743836521E-4]:4.023308461718E-1,38[&rate=5.882193743836521E-4]:8.426177921435E-1)[&rate=5.882193743836521E-4]:2.989623960901E-1)[&rate=5.882193743836521E-4]:9.45980066898E-2)[&rate=5.882193743836521E-4]:2.343091603299E-1,(((126[&rate=5.882193743836521E-4]:1.203814724555E0,((135[&rate=5.882193743836521E-4]:4.517326175469E-1,(138[&rate=5.882193743836521E-4]:1.962302062064E-1,136[&rate=5.882193743836521E-4]:6.472335689121E-2)[&rate=5.882193743836521E-4]:4.555024113405E-1)[&rate=5.882193743836521E-4]:1.92565350707E-1,(120[&rate=5.882193743836521E-4]:7.229629270308E-1,119[&rate=5.882193743836521E-4]:8.188533379897E-1)[&rate=5.882193743836521E-4]:1.733898357436E-1)[&rate=5.882193743836521E-4]:9.972740734656E-1)[&rate=5.882193743836521E-4]:2.760549040692E-1,66[&rate=5.882193743836521E-4]:2.326954389394E-1)[&rate=5.882193743836521E-4]:1.939330726861E-1,((122[&rate=5.882193743836521E-4]:2.691644124289E-1,(123[&rate=5.882193743836521E-4]:1.006388125298E-1,124[&rate=5.882193743836521E-4]:9.790657209266E-2)[&rate=5.882193743836521E-4]:1.685255998991E-1)[&rate=5.882193743836521E-4]:4.181660842029E-1,67[&rate=5.882193743836521E-4]:1.860579462911E-1)[&rate=5.882193743836521E-4]:2.405705653345E-1)[&rate=5.882193743836521E-4]:4.414933971122E-1)[&rate=5.882193743836521E-4]:6.771369819729E-2);
tree STATE_63360000 [&joint=-20993.552448079587,lnP=-20993.552448079587] = [&R] (33[&rate=6.589071823968126E-4]:2.520285995997E-2,((((66[&rate=6.589071823968126E-4]:2.873570889302E-1,(((122[&rate=6.589071823968126E-4]:2.304054933405E-1,(123[&rate=6.589071823968126E-4]:1.421168091906E-1,124[&rate=6.589071823968126E-4]:1.393845687534E-1)[&rate=6.589071823968126E-4]:8.828868414995E-2)[&rate=6.589071823968126E-4]:4.21394491565E-1,67[&rate=6.589071823968126E-4]:1.505274345648E-1)[&rate=6.589071823968126E-4]:1.11562749369E-1,(((135[&rate=6.589071823968126E-4]:5.831959888794E-1,(138[&rate=6.589071823968126E-4]:1.633687151561E-1,136[&rate=6.589071823968126E-4]:3.186186584093E-2)[&rate=6.589071823968126E-4]:6.198272737233E-1)[&rate=6.589071823968126E-4]:6.167553064125E-1,126[&rate=6.589071823968126E-4]:7.621939781276E-1)[&rate=6.589071823968126E-4]:8.171994420449E-2,(119[&rate=6.589071823968126E-4]:7.161950986065E-1,120[&rate=6.589071823968126E-4]:6.203046876476E-1)[&rate=6.589071823968126E-4]:9.134213463693E-1)[&rate=6.589071823968126E-4]:6.653504512867E-1)[&rate=6.589071823968126E-4]:2.526690499646E-2)[&rate=6.589071823968126E-4]:2.444448198311E-1,((((45[&rate=6.589071823968126E-4]:6.809939891273E-1,((((46[&rate=6.589071823968126E-4]:3.625808614837E-1,43[&rate=6.589071823968126E-4]:3.625808614837E-1)[&rate=6.589071823968126E-4]:3.289390100779E-2,((42[&rate=6.589071823968126E-4]:2.309233585982E-1,41[&rate=6.589071823968126E-4]:2.254588777239E-1)[&rate=6.589071823968126E-4]:6.042902373646E-3,48[&rate=6.589071823968126E-4]:2.75217627092E-1)[&rate=6.589071823968126E-4]:1.093281736509E-1)[&rate=6.589071823968126E-4]:1.990464646865E-1,(47[&rate=6.589071823968126E-4]:3.933049480021E-1,(44[&rate=6.589071823968126E-4]:3.410024230892E-1,51[&rate=6.589071823968126E-4]:3.19144499592E-1)[&rate=6.589071823968126E-4]:4.68380440386E-2)[&rate=6.589071823968126E-4]:2.012162791759E-1)[&rate=6.589071823968126E-4]:1.233279296899E-2,(49[&rate=6.589071823968126E-4]:2.5446426087E-1,50[&rate=6.589071823968126E-4]:2.5446426087E-1)[&rate=6.589071823968126E-4]:3.196028740312E-1)[&rate=6.589071823968126E-4]:8.233669029178E-2)[&rate=6.589071823968126E-4]:2.834386266105E-1,((35[&rate=6.589071823968126E-4]:5.982202480084E-2,(121[&rate=6.589071823968126E-4]:2.141455719431E0,36[&rate=6.589071823968126E-4]:6.200366463671E-2)[&rate=6.589071823968126E-4]:4.439370262989E-2)[&rate=6.589071823968126E-4]:2.810286823431E-2,(127[&rate=6.589071823968126E-4]:2.340987726733E0,(((((130[&rate=6.589071823968126E-4]:2.041722026437E-1,131[&rate=6.589071823968126E-4]:2.06911928671E-1)[&rate=6.589071823968126E-4]:4.712100574791E-2,(132[&rate=6.589071823968126E-4]:2.498287737421E-1,129[&rate=6.589071823968126E-4]:2.470890477147E-1)[&rate=6.589071823968126E-4]:4.204160676842E-3)[&rate=6.589071823968126E-4]:2.995155619665E-1,69[&rate=6.589071823968126E-4]:6.987539758377E-1)[&rate=6.589071823968126E-4]:2.003288721259E-1,118[&rate=6.589071823968126E-4]:8.881239438539E-1)[&rate=6.589071823968126E-4]:3.772226967229E-1,(128[&rate=6.589071823968126E-4]:1.082243527128E0,((62[&rate=6.589071823968126E-4]:4.102067980501E-1,((64[&rate=6.589071823968126E-4]:1.997816075076E-1,60[&rate=6.589071823968126E-4]:4.90966760009E-2)[&rate=6.589071823968126E-4]:1.575141516813E-1,65[&rate=6.589071823968126E-4]:2.066108276822E-1)[&rate=6.589071823968126E-4]:1.181514845015E-2)[&rate=6.589071823968126E-4]:4.000305461389E-1,(61[&rate=6.589071823968126E-4]:3.773400316793E-1,63[&rate=6.589071823968126E-4]:3.362441412683E-1)[&rate=6.589071823968126E-4]:4.328973125097E-1)[&rate=6.589071823968126E-4]:4.117322103357E-1)[&rate=6.589071823968126E-4]:4.337708605198E-2)[&rate=6.589071823968126E-4]:1.770109491701E-1)[&rate=6.589071823968126E-4]:3.140604539732E-1)[&rate=6.589071823968126E-4]:1.211368117063E-1)[&rate=6.589071823968126E-4]:2.287454622836E-1,(((97[&rate=6.589071823968126E-4]:5.620289753747E-1,(((101[&rate=6.589071823968126E-4]:9.370488817472E-1,(((((((13[&rate=6.589071823968126E-4]:5.319528615058E-1,19[&rate=6.589071823968126E-4]:5.703090258895E-1)[&rate=6.589071823968126E-4]:4.97179644543E-1,((109[&rate=6.589071823968126E-4]:7.041636607079E-1,((107[&rate=6.589071823968126E-4]:1.075872305473E-1,108[&rate=6.589071823968126E-4]:1.0484750452E-1)[&rate=6.589071823968126E-4]:3.324204161204E-1,(114[&rate=6.589071823968126E-4]:1.003809044358E-1,104[&rate=6.589071823968126E-4]:1.606548770386E-1)[&rate=6.589071823968126E-4]:2.793527696292E-1)[&rate=6.589071823968126E-4]:2.449779318484E-1)[&rate=6.589071823968126E-4]:2.12268143064E-1,115[&rate=6.589071823968126E-4]:8.369797489774E-1)[&rate=6.589071823968126E-4]:1.099609762495E-1)[&rate=6.589071823968126E-4]:2.672086292728E-1,((148[&rate=6.589071823968126E-4]:1.195823279962E-1,143[&rate=6.589071823968126E-4]:1.168426019689E-1)[&rate=6.589071823968126E-4]:6.509896212587E-1,((139[&rate=6.589071823968126E-4]:5.440218235154E-1,(106[&rate=6.589071823968126E-4]:1.990164454332E-1,111[&rate=6.589071823968126E-4]:2.154548015976E-1)[&rate=6.589071823968126E-4]:1.532245561644E-1)[&rate=6.589071823968126E-4]:1.713001157052E-1,116[&rate=6.589071823968126E-4]:4.632671447E-1)[&rate=6.589071823968126E-4]:2.689486401712E-1)[&rate=6.589071823968126E-4]:4.819335696285E-1)[&rate=6.589071823968126E-4]:4.369217225125E-2,((((105[&rate=6.589071823968126E-4]:5.624527518244E-1,(117[&rate=6.589071823968126E-4]:3.988673308627E-1,110[&rate=6.589071823968126E-4]:3.906481527804E-1)[&rate=6.589071823968126E-4]:1.937224072631E-1)[&rate=6.589071823968126E-4]:3.654812407567E-2,((112[&rate=6.589071823968126E-4]:4.77940104749E-1,(4[&rate=6.589071823968126E-4]:7.097063867123E-2,30[&rate=6.589071823968126E-4]:2.435733783972E-1)[&rate=6.589071823968126E-4]:3.494352195026E-1)[&rate=6.589071823968126E-4]:5.65174733162E-2,9[&rate=6.589071823968126E-4]:5.262383999831E-1)[&rate=6.589071823968126E-4]:9.194055810866E-2)[&rate=6.589071823968126E-4]:6.23366592992E-2,113[&rate=6.589071823968126E-4]:6.887347954731E-1)[&rate=6.589071823968126E-4]:6.328192432454E-2,(17[&rate=6.589071823968126E-4]:5.79659870705E-1,14[&rate=6.589071823968126E-4]:5.413037063213E-1)[&rate=6.589071823968126E-4]:2.107130134763E-1)[&rate=6.589071823968126E-4]:5.880165877752E-1)[&rate=6.589071823968126E-4]:1.631974034221E-1,((((1[&rate=6.589071823968126E-4]:7.904311933393E-2,(21[&rate=6.589071823968126E-4]:6.849895406216E-1,28[&rate=6.589071823968126E-4]:7.09647074868E-1)[&rate=6.589071823968126E-4]:1.556974143288E-1)[&rate=6.589071823968126E-4]:7.365449828534E-2,24[&rate=6.589071823968126E-4]:9.335195354275E-1)[&rate=6.589071823968126E-4]:3.907520551388E-1,102[&rate=6.589071823968126E-4]:1.626277549499E-1)[&rate=6.589071823968126E-4]:7.021413134199E-2,((140[&rate=6.589071823968126E-4]:6.142927711288E-1,11[&rate=6.589071823968126E-4]:6.334708533205E-1)[&rate=6.589071823968126E-4]:2.480064507765E-1,(23[&rate=6.589071823968126E-4]:6.96068234903E-1,(20[&rate=6.589071823968126E-4]:6.067102858768E-1,25[&rate=6.589071823968126E-4]:6.258883680685E-1)[&rate=6.589071823968126E-4]:8.113877094416E-2)[&rate=6.589071823968126E-4]:2.703405760432E-1)[&rate=6.589071823968126E-4]:4.171180068524E-1)[&rate=6.589071823968126E-4]:1.964162219634E-1)[&rate=6.589071823968126E-4]:9.332672194785E-2,((141[&rate=6.589071823968126E-4]:3.251363832742E-1,(145[&rate=6.589071823968126E-4]:2.15341305394E-1,144[&rate=6.589071823968126E-4]:2.098618533391E-1)[&rate=6.589071823968126E-4]:1.125348039077E-1)[&rate=6.589071823968126E-4]:3.09751128532E-1,142[&rate=6.589071823968126E-4]:6.376272378337E-1)[&rate=6.589071823968126E-4]:1.131532934835E0)[&rate=6.589071823968126E-4]:2.98629299607E-1,((((10[&rate=6.589071823968126E-4]:1.483577976164E-1,15[&rate=6.589071823968126E-4]:1.867139619999E-1)[&rate=6.589071823968126E-4]:3.4575651103E-1,18[&rate=6.589071823968126E-4]:5.406896511122E-1)[&rate=6.589071823968126E-4]:2.614072865252E-2,6[&rate=6.589071823968126E-4]:5.038166811345E-1)[&rate=6.589071823968126E-4]:3.742758527891E-1,(3[&rate=6.589071823968126E-4]:4.388197262508E-1,(((84[&rate=6.589071823968126E-4]:1.267340444548E-1,(((91[&rate=6.589071823968126E-4]:1.5311924843E-2,90[&rate=6.589071823968126E-4]:1.5311924843E-2)[&rate=6.589071823968126E-4]:3.780744727625E-2,92[&rate=6.589071823968126E-4]:5.311937211925E-2)[&rate=6.589071823968126E-4]:7.409656953302E-2,93[&rate=6.589071823968126E-4]:1.272159416523E-1)[&rate=6.589071823968126E-4]:1.321673293955E-2)[&rate=6.589071823968126E-4]:1.363659138676E-1,(86[&rate=6.589071823968126E-4]:1.971617585264E-1,85[&rate=6.589071823968126E-4]:1.971617585264E-1)[&rate=6.589071823968126E-4]:6.593819979597E-2)[&rate=6.589071823968126E-4]:3.91438269817E-2,(87[&rate=6.589071823968126E-4]:1.838926677823E-1,(83[&rate=6.589071823968126E-4]:1.191805850617E-1,(89[&rate=6.589071823968126E-4]:3.696296368125E-2,88[&rate=6.589071823968126E-4]:2.326433354423E-2)[&rate=6.589071823968126E-4]:9.591625151748E-2)[&rate=6.589071823968126E-4]:6.471208272059E-2)[&rate=6.589071823968126E-4]:1.183511175218E-1)[&rate=6.589071823968126E-4]:6.763019683438E-1)[&rate=6.589071823968126E-4]:3.872180131524E-1)[&rate=6.589071823968126E-4]:9.924366643797E-1)[&rate=6.589071823968126E-4]:1.213142039919E-1)[&rate=6.589071823968126E-4]:5.207403273877E-1,(2[&rate=6.589071823968126E-4]:6.706151344394E-1,((22[&rate=6.589071823968126E-4]:2.267272277241E-1,27[&rate=6.589071823968126E-4]:2.431655838885E-1)[&rate=6.589071823968126E-4]:4.089368406943E-1,((31[&rate=6.589071823968126E-4]:6.249143434804E-1,26[&rate=6.589071823968126E-4]:5.81078727042E-1)[&rate=6.589071823968126E-4]:2.122240533299E-3,(7[&rate=6.589071823968126E-4]:2.363671406496E-1,8[&rate=6.589071823968126E-4]:2.363671406496E-1)[&rate=6.589071823968126E-4]:2.399845118571E-1)[&rate=6.589071823968126E-4]:6.342200495285E-2)[&rate=6.589071823968126E-4]:2.07553805747E-1)[&rate=6.589071823968126E-4]:1.770735718531E0)[&rate=6.589071823968126E-4]:1.055822551935E-1,(40[&rate=6.589071823968126E-4]:5.21123270291E-1,((((100[&rate=6.589071823968126E-4]:7.293970805712E-2,94[&rate=6.589071823968126E-4]:7.293970805712E-2)[&rate=6.589071823968126E-4]:3.183314315349E-1,95[&rate=6.589071823968126E-4]:4.75970593144E-1)[&rate=6.589071823968126E-4]:1.162912213513E-1,((96[&rate=6.589071823968126E-4]:5.215290252655E-1,99[&rate=6.589071823968126E-4]:5.570481509483E-1)[&rate=6.589071823968126E-4]:3.885059422035E-2,98[&rate=6.589071823968126E-4]:5.740408216714E-1)[&rate=6.589071823968126E-4]:7.292031075145E-3)[&rate=6.589071823968126E-4]:2.739878113073E-2,39[&rate=6.589071823968126E-4]:4.80316333331E-1)[&rate=6.589071823968126E-4]:4.080693696002E-2)[&rate=6.589071823968126E-4]:6.908403504352E-2)[&rate=6.589071823968126E-4]:4.285992140633E-2)[&rate=6.589071823968126E-4]:3.070820108226E-2,((147[&rate=6.589071823968126E-4]:4.886483497471E-1,146[&rate=6.589071823968126E-4]:5.514898798017E-1)[&rate=6.589071823968126E-4]:2.069698648759E-2,16[&rate=6.589071823968126E-4]:2.537461213172E0)[&rate=6.589071823968126E-4]:2.118071407688E-1)[&rate=6.589071823968126E-4]:1.135300988129E-1,38[&rate=6.589071823968126E-4]:7.08999515707E-1)[&rate=6.589071823968126E-4]:3.311730978335E-1)[&rate=6.589071823968126E-4]:8.551535992148E-3,(((59[&rate=6.589071823968126E-4]:2.159063394805E-1,(((58[&rate=6.589071823968126E-4]:1.319128037011E-1,54[&rate=6.589071823968126E-4]:7.453575452078E-2)[&rate=6.589071823968126E-4]:1.081893981097E-2,(57[&rate=6.589071823968126E-4]:6.354440799266E-2,37[&rate=6.589071823968126E-4]:9.906353367575E-2)[&rate=6.589071823968126E-4]:6.279389289644E-2)[&rate=6.589071823968126E-4]:2.523566745143E-2,(56[&rate=6.589071823968126E-4]:1.054202407712E-1,55[&rate=6.589071823968126E-4]:1.054202407712E-1)[&rate=6.589071823968126E-4]:3.522476582059E-2)[&rate=6.589071823968126E-4]:6.706461157711E-2)[&rate=6.589071823968126E-4]:3.559627535721E-1,68[&rate=6.589071823968126E-4]:5.226887651837E-1)[&rate=6.589071823968126E-4]:4.668043569145E-1,((53[&rate=6.589071823968126E-4]:7.31915516548E-1,(((((134[&rate=6.589071823968126E-4]:1.481822513085E-1,133[&rate=6.589071823968126E-4]:1.783192376097E-1)[&rate=6.589071823968126E-4]:2.269223207425E-1,137[&rate=6.589071823968126E-4]:4.463374487633E-1)[&rate=6.589071823968126E-4]:7.902629095311E-1,(103[&rate=6.589071823968126E-4]:5.882986471665E-1,(29[&rate=6.589071823968126E-4]:4.300942386134E-1,(5[&rate=6.589071823968126E-4]:1.135200855693E-1,12[&rate=6.589071823968126E-4]:1.518762499527E-1)[&rate=6.589071823968126E-4]:1.713686735921E-1)[&rate=6.589071823968126E-4]:3.910811208819E-1)[&rate=6.589071823968126E-4]:1.497616779621E0)[&rate=6.589071823968126E-4]:5.292179020385E-2,52[&rate=6.589071823968126E-4]:4.745434824303E-1)[&rate=6.589071823968126E-4]:2.60393117633E-1,((73[&rate=6.589071823968126E-4]:3.751680097841E-1,((77[&rate=6.589071823968126E-4]:3.336507623369E-1,(79[&rate=6.589071823968126E-4]:1.803787683543E-1,((71[&rate=6.589071823968126E-4]:1.279464707473E-1,82[&rate=6.589071823968126E-4]:1.635629091034E-1)[&rate=6.589071823968126E-4]:1.435190021064E-2,(72[&rate=6.589071823968126E-4]:2.29168409883E-2,78[&rate=6.589071823968126E-4]:4.483464920761E-2)[&rate=6.589071823968126E-4]:1.248609820244E-1)[&rate=6.589071823968126E-4]:1.068313712231E-2)[&rate=6.589071823968126E-4]:1.176555556265E-1)[&rate=6.589071823968126E-4]:3.25113561609E-2,(80[&rate=6.589071823968126E-4]:1.776970854499E-1,81[&rate=6.589071823968126E-4]:1.776970854499E-1)[&rate=6.589071823968126E-4]:1.446294166096E-1)[&rate=6.589071823968126E-4]:3.526439231601E-3)[&rate=6.589071823968126E-4]:2.75717528346E-1,(75[&rate=6.589071823968126E-4]:3.615168106163E-1,(70[&rate=6.589071823968126E-4]:2.930928934011E-1,(76[&rate=6.589071823968126E-4]:2.638097331631E-1,74[&rate=6.589071823968126E-4]:2.638097331631E-1)[&rate=6.589071823968126E-4]:6.763932462143E-2)[&rate=6.589071823968126E-4]:3.006775283175E-2)[&rate=6.589071823968126E-4]:2.893687275138E-1)[&rate=6.589071823968126E-4]:8.223173992339E-1)[&rate=6.589071823968126E-4]:5.175637796108E-3)[&rate=6.589071823968126E-4]:4.001248506806E-1,125[&rate=6.589071823968126E-4]:9.216578535674E-1)[&rate=6.589071823968126E-4]:2.345019351975E-1)[&rate=6.589071823968126E-4]:4.58621869128E-3)[&rate=6.589071823968126E-4]:8.544320574417E-2)[&rate=6.589071823968126E-4]:3.399681616214E-1,34[&rate=6.589071823968126E-4]:8.756371752717E-3)[&rate=6.589071823968126E-4]:2.238227443524E-2,32[&rate=6.589071823968126E-4]:9.220837968873E-3)[&rate=6.589071823968126E-4]:1.050256993638E-2);
tree STATE_63450000 [&joint=-20956.402964878595,lnP=-20956.402964878595] = [&R] (((33[&rate=6.170978484149593E-4]:4.188794065942E-2,((((((((((43[&rate=6.170978484149593E-4]:4.045106895273E-1,46[&rate=6.170978484149593E-4]:4.045106895273E-1)[&rate=6.170978484149593E-4]:1.353788296477E-1,(41[&rate=6.170978484149593E-4]:3.843794576556E-1,(42[&rate=6.170978484149593E-4]:3.203567417326E-1,48[&rate=6.170978484149593E-4]:3.586081078528E-1)[&rate=6.170978484149593E-4]:6.948719679726E-2)[&rate=6.170978484149593E-4]:1.008652527764E-1)[&rate=6.170978484149593E-4]:3.599393462367E-2,(50[&rate=6.170978484149593E-4]:2.902176963781E-1,49[&rate=6.170978484149593E-4]:2.902176963781E-1)[&rate=6.170978484149593E-4]:2.528788721749E-1)[&rate=6.170978484149593E-4]:1.689926488233E-2,((47[&rate=6.170978484149593E-4]:3.16709464439E-1,44[&rate=6.170978484149593E-4]:3.112449835647E-1)[&rate=6.170978484149593E-4]:2.184508877386E-1,51[&rate=6.170978484149593E-4]:5.078379478061E-1)[&rate=6.170978484149593E-4]:5.762236650343E-2)[&rate=6.170978484149593E-4]:1.635632367211E-1,45[&rate=6.170978484149593E-4]:7.481492340907E-1)[&rate=6.170978484149593E-4]:1.248954644356E-1,((128[&rate=6.170978484149593E-4]:1.436883143186E0,((118[&rate=6.170978484149593E-4]:7.273818057387E-1,69[&rate=6.170978484149593E-4]:7.383407098484E-1)[&rate=6.170978484149593E-4]:2.230662173188E-2,((132[&rate=6.170978484149593E-4]:1.117978516743E-1,129[&rate=6.170978484149593E-4]:1.09058125647E-1)[&rate=6.170978484149593E-4]:4.22574984617E-2,(131[&rate=6.170978484149593E-4]:7.840449013507E-2,130[&rate=6.170978484149593E-4]:7.566476410771E-2)[&rate=6.170978484149593E-4]:7.565086000095E-2)[&rate=6.170978484149593E-4]:4.61386501992E-1)[&rate=6.170978484149593E-4]:8.269207431127E-1)[&rate=6.170978484149593E-4]:2.154445993522E-2,((((62[&rate=6.170978484149593E-4]:2.485567182948E-1,60[&rate=6.170978484149593E-4]:5.677589637703E-2)[&rate=6.170978484149593E-4]:1.363135398032E-1,64[&rate=6.170978484149593E-4]:3.437743676869E-1)[&rate=6.170978484149593E-4]:1.618545240136E-2,65[&rate=6.170978484149593E-4]:2.092748885816E-1)[&rate=6.170978484149593E-4]:1.808824458676E-1,(61[&rate=6.170978484149593E-4]:4.693844864048E-2,63[&rate=6.170978484149593E-4]:5.842558229442E-3)[&rate=6.170978484149593E-4]:5.349997077264E-1)[&rate=6.170978484149593E-4]:1.016215474152E0)[&rate=6.170978484149593E-4]:1.880133076964E-1)[&rate=6.170978484149593E-4]:2.871685459985E-1,(36[&rate=6.170978484149593E-4]:2.878133952033E-1,(35[&rate=6.170978484149593E-4]:1.344868375562E-1,(121[&rate=6.170978484149593E-4]:1.932477506965E0,127[&rate=6.170978484149593E-4]:2.373573397376E0)[&rate=6.170978484149593E-4]:3.280367278518E-1)[&rate=6.170978484149593E-4]:1.067512151814E-1)[&rate=6.170978484149593E-4]:1.636042807908E-1)[&rate=6.170978484149593E-4]:2.421075470444E-1,((((((101[&rate=6.170978484149593E-4]:1.238878891209E0,((((((21[&rate=6.170978484149593E-4]:6.215120613652E-1,28[&rate=6.170978484149593E-4]:6.461695956117E-1)[&rate=6.170978484149593E-4]:2.4268652486E-1,1[&rate=6.170978484149593E-4]:1.025547506088E-1)[&rate=6.170978484149593E-4]:6.73532076075E-2,24[&rate=6.170978484149593E-4]:9.507298760245E-1)[&rate=6.170978484149593E-4]:2.444829331558E-1,(102[&rate=6.170978484149593E-4]:2.099626502004E-2,((140[&rate=6.170978484149593E-4]:4.091950002676E-1,11[&rate=6.170978484149593E-4]:4.283730824593E-1)[&rate=6.170978484149593E-4]:1.232979212341E-1,(23[&rate=6.170978484149593E-4]:6.223352836183E-1,(20[&rate=6.170978484149593E-4]:4.030122336529E-1,25[&rate=6.170978484149593E-4]:4.221903158446E-1)[&rate=6.170978484149593E-4]:2.111038718834E-1)[&rate=6.170978484149593E-4]:1.426722692427E-2)[&rate=6.170978484149593E-4]:5.350786859841E-1)[&rate=6.170978484149593E-4]:1.257270854386E-2)[&rate=6.170978484149593E-4]:5.617146600452E-2,((((((17[&rate=6.170978484149593E-4]:4.570049290682E-1,14[&rate=6.170978484149593E-4]:4.186487646846E-1)[&rate=6.170978484149593E-4]:2.069863788705E-1,((117[&rate=6.170978484149593E-4]:5.505217326689E-1,(9[&rate=6.170978484149593E-4]:5.219934413203E-1,(4[&rate=6.170978484149593E-4]:6.269263254765E-2,30[&rate=6.170978484149593E-4]:2.352953722737E-1)[&rate=6.170978484149593E-4]:4.099857402796E-1)[&rate=6.170978484149593E-4]:1.756938723885E-2)[&rate=6.170978484149593E-4]:6.33644602779E-2,112[&rate=6.170978484149593E-4]:6.111464669192E-1)[&rate=6.170978484149593E-4]:1.448867663585E-2)[&rate=6.170978484149593E-4]:8.776630023443E-2,(110[&rate=6.170978484149593E-4]:5.023200892879E-1,105[&rate=6.170978484149593E-4]:4.804022810688E-1)[&rate=6.170978484149593E-4]:2.056019024468E-1)[&rate=6.170978484149593E-4]:3.253755961442E-2,113[&rate=6.170978484149593E-4]:7.459390034039E-1)[&rate=6.170978484149593E-4]:1.715375649448E-1,(((116[&rate=6.170978484149593E-4]:5.264476005999E-1,(139[&rate=6.170978484149593E-4]:5.158089599081E-1,(106[&rate=6.170978484149593E-4]:1.24350534523E-1,111[&rate=6.170978484149593E-4]:1.407888906873E-1)[&rate=6.170978484149593E-4]:1.996776034674E-1)[&rate=6.170978484149593E-4]:2.626934352123E-1)[&rate=6.170978484149593E-4]:6.247690586344E-2,(148[&rate=6.170978484149593E-4]:2.863021268294E-1,143[&rate=6.170978484149593E-4]:2.83562400802E-1)[&rate=6.170978484149593E-4]:3.409785440176E-1)[&rate=6.170978484149593E-4]:9.275463805322E-2,((((107[&rate=6.170978484149593E-4]:3.157157584138E-1,(114[&rate=6.170978484149593E-4]:1.309942329355E-2,104[&rate=6.170978484149593E-4]:7.337339589632E-2)[&rate=6.170978484149593E-4]:2.423423625175E-1)[&rate=6.170978484149593E-4]:8.565655397281E-2,108[&rate=6.170978484149593E-4]:3.986325863592E-1)[&rate=6.170978484149593E-4]:6.782699409805E-2,109[&rate=6.170978484149593E-4]:4.883773886764E-1)[&rate=6.170978484149593E-4]:1.987910816973E-1,(115[&rate=6.170978484149593E-4]:5.526283484357E-1,(13[&rate=6.170978484149593E-4]:2.633509053342E-1,19[&rate=6.170978484149593E-4]:3.017070697178E-1)[&rate=6.170978484149593E-4]:3.714692239234E-1)[&rate=6.170978484149593E-4]:5.508806714348E-2)[&rate=6.170978484149593E-4]:7.396272893739E-2)[&rate=6.170978484149593E-4]:1.536056430102E-1)[&rate=6.170978484149593E-4]:2.33578663534E-1,((141[&rate=6.170978484149593E-4]:1.93692276492E-1,(144[&rate=6.170978484149593E-4]:1.035674971601E-1,145[&rate=6.170978484149593E-4]:1.090469492151E-1)[&rate=6.170978484149593E-4]:8.738505330454E-2)[&rate=6.170978484149593E-4]:1.260930875831E-1,142[&rate=6.170978484149593E-4]:3.225250901027E-1)[&rate=6.170978484149593E-4]:1.001132881506E0)[&rate=6.170978484149593E-4]:1.265781042531E-2)[&rate=6.170978484149593E-4]:7.538528913105E-2,((((((83[&rate=6.170978484149593E-4]:7.48371457655E-2,(85[&rate=6.170978484149593E-4]:1.986483245536E-2,(84[&rate=6.170978484149593E-4]:1.311250108635E-2,86[&rate=6.170978484149593E-4]:1.311250108635E-2)[&rate=6.170978484149593E-4]:6.752331369008E-3)[&rate=6.170978484149593E-4]:5.497231331015E-2)[&rate=6.170978484149593E-4]:3.541901595975E-2,93[&rate=6.170978484149593E-4]:1.239547918623E-1)[&rate=6.170978484149593E-4]:8.719719929285E-2,(((91[&rate=6.170978484149593E-4]:1.031100931051E-1,90[&rate=6.170978484149593E-4]:1.031100931051E-1)[&rate=6.170978484149593E-4]:1.289761755857E-2,92[&rate=6.170978484149593E-4]:1.160077106637E-1)[&rate=6.170978484149593E-4]:8.755064221583E-2,87[&rate=6.170978484149593E-4]:1.898597227425E-1)[&rate=6.170978484149593E-4]:7.593638275627E-3)[&rate=6.170978484149593E-4]:2.063220438319E-1,(89[&rate=6.170978484149593E-4]:1.533999853845E-1,88[&rate=6.170978484149593E-4]:1.397013552475E-1)[&rate=6.170978484149593E-4]:2.640740496025E-1)[&rate=6.170978484149593E-4]:5.551297724609E-1,3[&rate=6.170978484149593E-4]:4.191791499138E-1)[&rate=6.170978484149593E-4]:2.751143869643E-1,(18[&rate=6.170978484149593E-4]:5.987059686943E-1,((10[&rate=6.170978484149593E-4]:3.59423229562E-1,15[&rate=6.170978484149593E-4]:3.977793939455E-1)[&rate=6.170978484149593E-4]:1.798456732269E-1,6[&rate=6.170978484149593E-4]:5.228305466245E-1)[&rate=6.170978484149593E-4]:1.286172343964E-2)[&rate=6.170978484149593E-4]:2.106560613344E-1)[&rate=6.170978484149593E-4]:4.680924657941E-1)[&rate=6.170978484149593E-4]:1.079232614564E0)[&rate=6.170978484149593E-4]:2.517545010476E-1,16[&rate=6.170978484149593E-4]:2.60296215938E0)[&rate=6.170978484149593E-4]:3.603070783352E-2,147[&rate=6.170978484149593E-4]:6.108769902762E-1)[&rate=6.170978484149593E-4]:1.49357819513E-1,((((39[&rate=6.170978484149593E-4]:4.611881710406E-1,97[&rate=6.170978484149593E-4]:3.901499196744E-1)[&rate=6.170978484149593E-4]:7.947231709731E-2,146[&rate=6.170978484149593E-4]:6.608790673728E-1)[&rate=6.170978484149593E-4]:4.728203181224E-2,40[&rate=6.170978484149593E-4]:5.879425199501E-1)[&rate=6.170978484149593E-4]:2.91782975412E-2,((((22[&rate=6.170978484149593E-4]:3.827959614984E-1,27[&rate=6.170978484149593E-4]:3.992343176628E-1)[&rate=6.170978484149593E-4]:2.472965706094E-1,2[&rate=6.170978484149593E-4]:4.574897923818E-1)[&rate=6.170978484149593E-4]:6.13541238959E-2,31[&rate=6.170978484149593E-4]:7.462411765517E-1)[&rate=6.170978484149593E-4]:1.491729945963E-1,(26[&rate=6.170978484149593E-4]:7.258772055201E-1,(7[&rate=6.170978484149593E-4]:2.655625766672E-1,8[&rate=6.170978484149593E-4]:2.655625766672E-1)[&rate=6.170978484149593E-4]:3.534653137843E-1)[&rate=6.170978484149593E-4]:1.257013491895E-1)[&rate=6.170978484149593E-4]:1.905829709447E0)[&rate=6.170978484149593E-4]:8.573694311756E-2)[&rate=6.170978484149593E-4]:3.478775895518E-2,((98[&rate=6.170978484149593E-4]:7.287261176589E-1,(95[&rate=6.170978484149593E-4]:6.124503647634E-1,(94[&rate=6.170978484149593E-4]:4.310326185716E-1,100[&rate=6.170978484149593E-4]:4.310326185716E-1)[&rate=6.170978484149593E-4]:9.671829263976E-2)[&rate=6.170978484149593E-4]:1.272047146442E-1)[&rate=6.170978484149593E-4]:1.797598543291E-2,(99[&rate=6.170978484149593E-4]:2.075767584793E-1,96[&rate=6.170978484149593E-4]:1.720576327964E-1)[&rate=6.170978484149593E-4]:5.609832681098E-1)[&rate=6.170978484149593E-4]:1.193587170185E-1)[&rate=6.170978484149593E-4]:1.827137514345E-1,38[&rate=6.170978484149593E-4]:8.520532600694E-1)[&rate=6.170978484149593E-4]:3.972620670189E-1)[&rate=6.170978484149593E-4]:2.303073750251E-1,((((58[&rate=6.170978484149593E-4]:3.213902723767E-1,(((56[&rate=6.170978484149593E-4]:1.634388548484E-1,55[&rate=6.170978484149593E-4]:1.634388548484E-1)[&rate=6.170978484149593E-4]:2.737222760629E-2,(57[&rate=6.170978484149593E-4]:1.804133711645E-1,37[&rate=6.170978484149593E-4]:2.159324968476E-1)[&rate=6.170978484149593E-4]:2.132667303887E-2)[&rate=6.170978484149593E-4]:5.614394137098E-3,54[&rate=6.170978484149593E-4]:1.663708317832E-1)[&rate=6.170978484149593E-4]:9.764239141325E-2)[&rate=6.170978484149593E-4]:9.92220595956E-2,59[&rate=6.170978484149593E-4]:4.014866489122E-1)[&rate=6.170978484149593E-4]:1.749401343534E-1,68[&rate=6.170978484149593E-4]:5.272464553967E-1)[&rate=6.170978484149593E-4]:4.091020057362E-1,(125[&rate=6.170978484149593E-4]:5.624036531447E-1,((((52[&rate=6.170978484149593E-4]:4.567234347832E-1,(103[&rate=6.170978484149593E-4]:4.407547653373E-1,(29[&rate=6.170978484149593E-4]:4.891838793893E-1,(5[&rate=6.170978484149593E-4]:1.391010102982E-1,12[&rate=6.170978484149593E-4]:1.774571746817E-1)[&rate=6.170978484149593E-4]:2.048773896391E-1)[&rate=6.170978484149593E-4]:1.844475982768E-1)[&rate=6.170978484149593E-4]:1.680262404007E0)[&rate=6.170978484149593E-4]:1.508344691497E-2,((134[&rate=6.170978484149593E-4]:3.387481548916E-1,137[&rate=6.170978484149593E-4]:4.099810316038E-1)[&rate=6.170978484149593E-4]:3.47509480288E-1,133[&rate=6.170978484149593E-4]:7.163946214808E-1)[&rate=6.170978484149593E-4]:5.292950358743E-1)[&rate=6.170978484149593E-4]:1.09582647869E-1,(((80[&rate=6.170978484149593E-4]:3.720400669904E-2,81[&rate=6.170978484149593E-4]:3.720400669904E-2)[&rate=6.170978484149593E-4]:5.192792398154E-1,((77[&rate=6.170978484149593E-4]:4.211633203587E-1,(73[&rate=6.170978484149593E-4]:2.54399307476E-1,71[&rate=6.170978484149593E-4]:1.859061567912E-1)[&rate=6.170978484149593E-4]:1.722434649374E-1)[&rate=6.170978484149593E-4]:3.766192919928E-2,(82[&rate=6.170978484149593E-4]:3.237069185648E-1,(79[&rate=6.170978484149593E-4]:2.096270357295E-1,(78[&rate=6.170978484149593E-4]:2.403661628016E-2,72[&rate=6.170978484149593E-4]:2.118808060845E-3)[&rate=6.170978484149593E-4]:1.855904194493E-1)[&rate=6.170978484149593E-4]:1.058607047532E-1)[&rate=6.170978484149593E-4]:1.077210707191E-1)[&rate=6.170978484149593E-4]:1.414936133949E-1)[&rate=6.170978484149593E-4]:2.840788985223E-1,(75[&rate=6.170978484149593E-4]:4.523834048239E-1,((74[&rate=6.170978484149593E-4]:3.613617123655E-1,76[&rate=6.170978484149593E-4]:3.613617123655E-1)[&rate=6.170978484149593E-4]:1.771032494661E-2,70[&rate=6.170978484149593E-4]:3.407158729286E-1)[&rate=6.170978484149593E-4]:7.331136751178E-2)[&rate=6.170978484149593E-4]:4.374938087061E-1)[&rate=6.170978484149593E-4]:4.297786533381E-1)[&rate=6.170978484149593E-4]:3.627586564416E-2,53[&rate=6.170978484149593E-4]:6.094686739E-1)[&rate=6.170978484149593E-4]:1.633174929059E-1)[&rate=6.170978484149593E-4]:5.406114746549E-1)[&rate=6.170978484149593E-4]:4.886294322373E-1)[&rate=6.170978484149593E-4]:2.900141000342E-2,32[&rate=6.170978484149593E-4]:2.132715875216E-2)[&rate=6.170978484149593E-4]:1.508132985254E-2)[&rate=6.170978484149593E-4]:4.681754023927E-3,((66[&rate=6.170978484149593E-4]:3.445341252379E-1,((124[&rate=6.170978484149593E-4]:3.90490942425E-1,(122[&rate=6.170978484149593E-4]:3.469498758618E-1,123[&rate=6.170978484149593E-4]:3.469498758618E-1)[&rate=6.170978484149593E-4]:4.627330700029E-2)[&rate=6.170978484149593E-4]:3.208944197489E-1,67[&rate=6.170978484149593E-4]:2.128450522704E-1)[&rate=6.170978484149593E-4]:1.316890729676E-1)[&rate=6.170978484149593E-4]:3.827998978965E-2,((135[&rate=6.170978484149593E-4]:4.23901378224E-1,(138[&rate=6.170978484149593E-4]:1.734497877792E-1,136[&rate=6.170978484149593E-4]:4.194293846396E-2)[&rate=6.170978484149593E-4]:4.504515904449E-1)[&rate=6.170978484149593E-4]:9.346848312886E-1,((120[&rate=6.170978484149593E-4]:6.293203369543E-1,119[&rate=6.170978484149593E-4]:7.252107479132E-1)[&rate=6.170978484149593E-4]:9.354327280763E-1,126[&rate=6.170978484149593E-4]:8.749409533457E-1)[&rate=6.170978484149593E-4]:4.588793900257E-2)[&rate=6.170978484149593E-4]:7.091594123643E-1)[&rate=6.170978484149593E-4]:5.432076344502E-1)[&rate=6.170978484149593E-4]:9.20550984697E-2,34[&rate=6.170978484149593E-4]:1.550631493174E-1);
tree STATE_63540000 [&joint=-20988.06805480646,lnP=-20988.06805480646] = [&R] (((((45[&rate=5.664473846312205E-4]:7.455712393982E-1,(((46[&rate=5.664473846312205E-4]:6.63299740055E-1,((48[&rate=5.664473846312205E-4]:3.636808589991E-1,(42[&rate=5.664473846312205E-4]:3.017809291573E-1,41[&rate=5.664473846312205E-4]:2.963164482831E-1)[&rate=5.664473846312205E-4]:2.364856372153E-2)[&rate=5.664473846312205E-4]:2.673733279345E-1,43[&rate=5.664473846312205E-4]:6.419831486821E-1)[&rate=5.664473846312205E-4]:2.131659137291E-2)[&rate=5.664473846312205E-4]:6.633258306246E-2,(50[&rate=5.664473846312205E-4]:3.445467087501E-1,49[&rate=5.664473846312205E-4]:3.445467087501E-1)[&rate=5.664473846312205E-4]:3.522987291217E-1)[&rate=5.664473846312205E-4]:1.9037920518E-2,((47[&rate=5.664473846312205E-4]:4.616307012881E-2,44[&rate=5.664473846312205E-4]:4.069858925455E-2)[&rate=5.664473846312205E-4]:6.663280406715E-1,51[&rate=5.664473846312205E-4]:6.851687064288E-1)[&rate=5.664473846312205E-4]:3.617913283522E-2)[&rate=5.664473846312205E-4]:5.097717074073E-3)[&rate=5.664473846312205E-4]:2.188494611877E-1,(((118[&rate=5.664473846312205E-4]:6.233881967869E-1,(((130[&rate=5.664473846312205E-4]:1.281588985889E-1,132[&rate=5.664473846312205E-4]:1.308986246162E-1)[&rate=5.664473846312205E-4]:2.531313919744E-2,129[&rate=5.664473846312205E-4]:1.534720377863E-1)[&rate=5.664473846312205E-4]:5.591490861895E-2,131[&rate=5.664473846312205E-4]:2.121266724326E-1)[&rate=5.664473846312205E-4]:2.770149490117E-1)[&rate=5.664473846312205E-4]:5.565431217425E-3,69[&rate=5.664473846312205E-4]:6.39912532114E-1)[&rate=5.664473846312205E-4]:9.765314922921E-1,(((60[&rate=5.664473846312205E-4]:2.210958770922E-1,((62[&rate=5.664473846312205E-4]:2.982460437214E-1,64[&rate=5.664473846312205E-4]:2.571501533104E-1)[&rate=5.664473846312205E-4]:7.823419886493E-2,65[&rate=5.664473846312205E-4]:1.846994206686E-1)[&rate=5.664473846312205E-4]:3.639645642366E-2)[&rate=5.664473846312205E-4]:3.193460297772E-1,(61[&rate=5.664473846312205E-4]:1.984318190629E-1,63[&rate=5.664473846312205E-4]:1.573359286519E-1)[&rate=5.664473846312205E-4]:5.337909097243E-1)[&rate=5.664473846312205E-4]:7.324677870444E-1,128[&rate=5.664473846312205E-4]:1.324964488434E0)[&rate=5.664473846312205E-4]:1.407946044648E-1)[&rate=5.664473846312205E-4]:2.720578199781E-1)[&rate=5.664473846312205E-4]:6.849014362588E-2,(35[&rate=5.664473846312205E-4]:1.673831304476E-1,((127[&rate=5.664473846312205E-4]:2.553815665789E0,121[&rate=5.664473846312205E-4]:2.112719775378E0)[&rate=5.664473846312205E-4]:2.239200285903E-2,36[&rate=5.664473846312205E-4]:5.565972344214E-2)[&rate=5.664473846312205E-4]:1.582987494713E-1)[&rate=5.664473846312205E-4]:1.101568027678E-1)[&rate=5.664473846312205E-4]:4.898406450769E-1,(((((98[&rate=5.664473846312205E-4]:6.462639022944E-1,(96[&rate=5.664473846312205E-4]:4.902335842016E-1,99[&rate=5.664473846312205E-4]:5.257527098844E-1)[&rate=5.664473846312205E-4]:1.423691159072E-1)[&rate=5.664473846312205E-4]:5.941724733429E-3,(95[&rate=5.664473846312205E-4]:3.972734707448E-1,(94[&rate=5.664473846312205E-4]:2.353510861035E-1,100[&rate=5.664473846312205E-4]:2.353510861035E-1)[&rate=5.664473846312205E-4]:7.722293108928E-2)[&rate=5.664473846312205E-4]:2.658611180317E-1)[&rate=5.664473846312205E-4]:2.143183298919E-3,97[&rate=5.664473846312205E-4]:4.548952584142E-1)[&rate=5.664473846312205E-4]:1.131117574002E-1,(((((22[&rate=5.664473846312205E-4]:4.355348717509E-1,27[&rate=5.664473846312205E-4]:4.519732279152E-1)[&rate=5.664473846312205E-4]:2.074903518237E-1,(26[&rate=5.664473846312205E-4]:5.853504180821E-1,(7[&rate=5.664473846312205E-4]:2.470367673328E-1,8[&rate=5.664473846312205E-4]:2.470367673328E-1)[&rate=5.664473846312205E-4]:2.314643356808E-1)[&rate=5.664473846312205E-4]:6.863370960208E-2)[&rate=5.664473846312205E-4]:6.353527134554E-3,31[&rate=5.664473846312205E-4]:7.041732712572E-1)[&rate=5.664473846312205E-4]:8.975846752007E-2,2[&rate=5.664473846312205E-4]:5.665344785032E-1)[&rate=5.664473846312205E-4]:1.99630919399E0,(((40[&rate=5.664473846312205E-4]:5.635990512293E-1,((147[&rate=5.664473846312205E-4]:5.767901161017E-1,146[&rate=5.664473846312205E-4]:6.396316461563E-1)[&rate=5.664473846312205E-4]:1.764045794608E-2,(101[&rate=5.664473846312205E-4]:1.273032106791E0,((((18[&rate=5.664473846312205E-4]:6.692273386023E-1,3[&rate=5.664473846312205E-4]:5.541588454517E-1)[&rate=5.664473846312205E-4]:1.895721502462E-1,((10[&rate=5.664473846312205E-4]:4.018158084203E-1,15[&rate=5.664473846312205E-4]:4.401719728037E-1)[&rate=5.664473846312205E-4]:3.551108999286E-1,6[&rate=5.664473846312205E-4]:7.404883521845E-1)[&rate=5.664473846312205E-4]:5.529743803393E-2)[&rate=5.664473846312205E-4]:3.349491594353E-1,((89[&rate=5.664473846312205E-4]:3.570197252657E-2,88[&rate=5.664473846312205E-4]:2.200334238956E-2)[&rate=5.664473846312205E-4]:3.061272292692E-1,(((92[&rate=5.664473846312205E-4]:1.513152559307E-1,(91[&rate=5.664473846312205E-4]:9.554401584873E-2,90[&rate=5.664473846312205E-4]:9.554401584873E-2)[&rate=5.664473846312205E-4]:5.577124008195E-2)[&rate=5.664473846312205E-4]:6.749403831105E-2,87[&rate=5.664473846312205E-4]:2.051106641047E-1)[&rate=5.664473846312205E-4]:6.14351287213E-2,((85[&rate=5.664473846312205E-4]:1.326834166885E-1,((84[&rate=5.664473846312205E-4]:2.556561421151E-2,93[&rate=5.664473846312205E-4]:3.926424434852E-2)[&rate=5.664473846312205E-4]:8.343873435317E-3,86[&rate=5.664473846312205E-4]:3.390948764682E-2)[&rate=5.664473846312205E-4]:9.877392904169E-2)[&rate=5.664473846312205E-4]:6.07391065938E-3,83[&rate=5.664473846312205E-4]:1.387573273479E-1)[&rate=5.664473846312205E-4]:1.277884654781E-1)[&rate=5.664473846312205E-4]:6.158477883277E-2)[&rate=5.664473846312205E-4]:1.290275610872E0)[&rate=5.664473846312205E-4]:5.61905295437E-1,((((20[&rate=5.664473846312205E-4]:3.026322079184E-1,25[&rate=5.664473846312205E-4]:3.218102901101E-1)[&rate=5.664473846312205E-4]:4.044945853372E-1,23[&rate=5.664473846312205E-4]:7.153459713376E-1)[&rate=5.664473846312205E-4]:7.405160174673E-2,(140[&rate=5.664473846312205E-4]:5.90737769146E-1,11[&rate=5.664473846312205E-4]:6.099158513377E-1)[&rate=5.664473846312205E-4]:9.455021489745E-2)[&rate=5.664473846312205E-4]:7.104042619981E-1,((((17[&rate=5.664473846312205E-4]:4.059560111615E-1,14[&rate=5.664473846312205E-4]:3.675998467778E-1)[&rate=5.664473846312205E-4]:4.953432215623E-1,((110[&rate=5.664473846312205E-4]:4.452943440869E-1,105[&rate=5.664473846312205E-4]:4.233765358678E-1)[&rate=5.664473846312205E-4]:2.690408480002E-1,((113[&rate=5.664473846312205E-4]:4.310503729001E-1,112[&rate=5.664473846312205E-4]:4.310503729001E-1)[&rate=5.664473846312205E-4]:8.753724318001E-2,((9[&rate=5.664473846312205E-4]:4.806100380685E-1,117[&rate=5.664473846312205E-4]:4.915689421782E-1)[&rate=5.664473846312205E-4]:2.55063733625E-2,(4[&rate=5.664473846312205E-4]:6.680847211123E-2,30[&rate=5.664473846312205E-4]:2.394112118372E-1)[&rate=5.664473846312205E-4]:3.899928708267E-1)[&rate=5.664473846312205E-4]:4.252026566967E-3)[&rate=5.664473846312205E-4]:2.012270280617E-1)[&rate=5.664473846312205E-4]:1.431284241984E-1)[&rate=5.664473846312205E-4]:3.114851728807E-1,(((((109[&rate=5.664473846312205E-4]:6.455300163396E-1,((114[&rate=5.664473846312205E-4]:1.130175076866E-1,104[&rate=5.664473846312205E-4]:1.732914802894E-1)[&rate=5.664473846312205E-4]:2.117825524429E-1,108[&rate=5.664473846312205E-4]:3.823343067049E-1)[&rate=5.664473846312205E-4]:2.412779014156E-1)[&rate=5.664473846312205E-4]:3.498462439294E-2,107[&rate=5.664473846312205E-4]:6.613365585408E-1)[&rate=5.664473846312205E-4]:8.731126154256E-2,115[&rate=5.664473846312205E-4]:6.883738474806E-1)[&rate=5.664473846312205E-4]:2.015098022459E-2,(13[&rate=5.664473846312205E-4]:7.702885943199E-1,19[&rate=5.664473846312205E-4]:8.086447587036E-1)[&rate=5.664473846312205E-4]:2.042801420714E-2)[&rate=5.664473846312205E-4]:2.928586036478E-1,((116[&rate=5.664473846312205E-4]:3.04462503257E-1,((106[&rate=5.664473846312205E-4]:2.377304152305E-1,139[&rate=5.664473846312205E-4]:4.295112371483E-1)[&rate=5.664473846312205E-4]:2.801507649905E-2,111[&rate=5.664473846312205E-4]:2.821838478939E-1)[&rate=5.664473846312205E-4]:9.899098413018E-2)[&rate=5.664473846312205E-4]:4.452888861318E-1,(148[&rate=5.664473846312205E-4]:3.285084804448E-1,143[&rate=5.664473846312205E-4]:3.257687544175E-1)[&rate=5.664473846312205E-4]:4.595990733276E-1)[&rate=5.664473846312205E-4]:2.516320419642E-1)[&rate=5.664473846312205E-4]:9.085302904611E-2)[&rate=5.664473846312205E-4]:2.431056249637E-1,(((24[&rate=5.664473846312205E-4]:1.084318913818E0,(1[&rate=5.664473846312205E-4]:1.8029204084E-1,(21[&rate=5.664473846312205E-4]:9.018355265967E-1,28[&rate=5.664473846312205E-4]:9.264930608432E-1)[&rate=5.664473846312205E-4]:4.010034985982E-2)[&rate=5.664473846312205E-4]:1.2320495517E-1)[&rate=5.664473846312205E-4]:1.638803649215E-1,102[&rate=5.664473846312205E-4]:8.655544312345E-2)[&rate=5.664473846312205E-4]:2.366675530765E-1,(((145[&rate=5.664473846312205E-4]:8.848719908383E-2,141[&rate=5.664473846312205E-4]:8.574747305624E-2)[&rate=5.664473846312205E-4]:3.968071760154E-1,144[&rate=5.664473846312205E-4]:4.798149230443E-1)[&rate=5.664473846312205E-4]:3.883870646598E-1,142[&rate=5.664473846312205E-4]:8.736814397591E-1)[&rate=5.664473846312205E-4]:6.961168989067E-1)[&rate=5.664473846312205E-4]:2.033826724513E-2)[&rate=5.664473846312205E-4]:5.555640130679E-3)[&rate=5.664473846312205E-4]:2.942082730219E-1)[&rate=5.664473846312205E-4]:6.351863822485E-1)[&rate=5.664473846312205E-4]:2.371855770699E-1)[&rate=5.664473846312205E-4]:2.654552636183E-2)[&rate=5.664473846312205E-4]:2.593951974507E-3,16[&rate=5.664473846312205E-4]:2.651685929321E0)[&rate=5.664473846312205E-4]:2.022755494671E-2,39[&rate=5.664473846312205E-4]:5.864205581505E-1)[&rate=5.664473846312205E-4]:1.969731151326E-2)[&rate=5.664473846312205E-4]:3.292739751688E-2)[&rate=5.664473846312205E-4]:1.064193250495E-1,38[&rate=5.664473846312205E-4]:6.771585813011E-1)[&rate=5.664473846312205E-4]:6.925874435067E-1)[&rate=5.664473846312205E-4]:2.69158564452E-1,((32[&rate=5.664473846312205E-4]:1.209365503124E-2,(34[&rate=5.664473846312205E-4]:1.167169553025E-2,((((59[&rate=5.664473846312205E-4]:4.615952097447E-1,((56[&rate=5.664473846312205E-4]:2.616581318138E-1,55[&rate=5.664473846312205E-4]:2.616581318138E-1)[&rate=5.664473846312205E-4]:1.100603896562E-1,((58[&rate=5.664473846312205E-4]:1.640998443926E-1,(57[&rate=5.664473846312205E-4]:8.479949009356E-2,54[&rate=5.664473846312205E-4]:4.381588353621E-2)[&rate=5.664473846312205E-4]:6.290691167602E-2)[&rate=5.664473846312205E-4]:1.003059646017E-1,37[&rate=5.664473846312205E-4]:2.835314920544E-1)[&rate=5.664473846312205E-4]:1.346351168474E-1)[&rate=5.664473846312205E-4]:8.167996696311E-2)[&rate=5.664473846312205E-4]:1.255434054761E-1,68[&rate=5.664473846312205E-4]:5.379582873518E-1)[&rate=5.664473846312205E-4]:7.941688530863E-1,(125[&rate=5.664473846312205E-4]:1.130810062239E0,((133[&rate=5.664473846312205E-4]:4.256428868741E-1,(134[&rate=5.664473846312205E-4]:3.484735098014E-1,137[&rate=5.664473846312205E-4]:4.197063865136E-1)[&rate=5.664473846312205E-4]:4.703239077162E-2)[&rate=5.664473846312205E-4]:9.282274739062E-1,(((77[&rate=5.664473846312205E-4]:7.231583348763E-1,((80[&rate=5.664473846312205E-4]:7.849839872512E-2,81[&rate=5.664473846312205E-4]:7.849839872512E-2)[&rate=5.664473846312205E-4]:4.918474901361E-1,(73[&rate=5.664473846312205E-4]:5.82720155221E-1,(((72[&rate=5.664473846312205E-4]:3.040167534945E-2,78[&rate=5.664473846312205E-4]:5.231948356876E-2)[&rate=5.664473846312205E-4]:2.716825181775E-1,(71[&rate=5.664473846312205E-4]:2.018558168102E-1,82[&rate=5.664473846312205E-4]:2.374722551663E-1)[&rate=5.664473846312205E-4]:9.474892466209E-2)[&rate=5.664473846312205E-4]:8.879732010714E-2,79[&rate=5.664473846312205E-4]:4.127993218534E-1)[&rate=5.664473846312205E-4]:1.288249429568E-1)[&rate=5.664473846312205E-4]:3.694080213333E-2)[&rate=5.664473846312205E-4]:1.089768295767E-1)[&rate=5.664473846312205E-4]:1.021049739722E-1,(((74[&rate=5.664473846312205E-4]:2.602285375668E-1,76[&rate=5.664473846312205E-4]:2.602285375668E-1)[&rate=5.664473846312205E-4]:4.859619296888E-3,70[&rate=5.664473846312205E-4]:2.267319924802E-1)[&rate=5.664473846312205E-4]:1.312568455234E-1,75[&rate=5.664473846312205E-4]:3.963450023871E-1)[&rate=5.664473846312205E-4]:4.343977585161E-1)[&rate=5.664473846312205E-4]:4.78558682182E-1,((52[&rate=5.664473846312205E-4]:4.419002560896E-1,(103[&rate=5.664473846312205E-4]:7.491929098318E-1,(29[&rate=5.664473846312205E-4]:7.983129645924E-1,(5[&rate=5.664473846312205E-4]:3.714485113895E-2,12[&rate=5.664473846312205E-4]:7.550101552241E-2)[&rate=5.664473846312205E-4]:6.159626340014E-1)[&rate=5.664473846312205E-4]:1.837566575682E-1)[&rate=5.664473846312205E-4]:1.357001080819E0)[&rate=5.664473846312205E-4]:9.96156172084E-2,53[&rate=5.664473846312205E-4]:5.333191519867E-1)[&rate=5.664473846312205E-4]:2.951923248642E-2)[&rate=5.664473846312205E-4]:8.952479339005E-3)[&rate=5.664473846312205E-4]:7.694017120886E-1)[&rate=5.664473846312205E-4]:3.679837448653E-1)[&rate=5.664473846312205E-4]:9.703620562318E-3,(((122[&rate=5.664473846312205E-4]:4.40637485699E-1,(123[&rate=5.664473846312205E-4]:1.647563124829E-1,124[&rate=5.664473846312205E-4]:1.620240720457E-1)[&rate=5.664473846312205E-4]:2.758811732162E-1)[&rate=5.664473846312205E-4]:2.795505272518E-1,67[&rate=5.664473846312205E-4]:2.189154626101E-1)[&rate=5.664473846312205E-4]:1.73589894982E-1,(66[&rate=5.664473846312205E-4]:3.284290149078E-1,(119[&rate=5.664473846312205E-4]:2.176541056285E0,(120[&rate=5.664473846312205E-4]:1.89926778338E0,(126[&rate=5.664473846312205E-4]:1.128229294986E0,(135[&rate=5.664473846312205E-4]:3.800748499346E-1,(138[&rate=5.664473846312205E-4]:2.114178895025E-1,136[&rate=5.664473846312205E-4]:7.991104018733E-2)[&rate=5.664473846312205E-4]:3.686569604321E-1)[&rate=5.664473846312205E-4]:1.185911762216E0)[&rate=5.664473846312205E-4]:8.122637670866E-2)[&rate=5.664473846312205E-4]:1.813828619461E-1)[&rate=5.664473846312205E-4]:1.847646709517E-1)[&rate=5.664473846312205E-4]:6.407634268427E-2)[&rate=5.664473846312205E-4]:4.01604765636E-1)[&rate=5.664473846312205E-4]:8.057527093222E-2)[&rate=5.664473846312205E-4]:2.233976772008E-2)[&rate=5.664473846312205E-4]:4.336099644647E-3,33[&rate=5.664473846312205E-4]:2.19092067306E-2)[&rate=5.664473846312205E-4]:1.351778812193E-1);
tree STATE_63630000 [&joint=-20972.56981128973,lnP=-20972.56981128973] = [&R] ((32[&rate=6.188796398496364E-4]:4.736516637215E-2,33[&rate=6.188796398496364E-4]:5.284461842686E-2)[&rate=6.188796398496364E-4]:1.050206073468E-1,(34[&rate=6.188796398496364E-4]:5.309599946003E-2,(((((((53[&rate=6.188796398496364E-4]:4.847001808329E-1,((103[&rate=6.188796398496364E-4]:3.749752992203E-1,(29[&rate=6.188796398496364E-4]:4.840945029374E-1,(5[&rate=6.188796398496364E-4]:1.046467479976E-1,12[&rate=6.188796398496364E-4]:1.430029123811E-1)[&rate=6.188796398496364E-4]:2.342422754878E-1)[&rate=6.188796398496364E-4]:1.237575086116E-1)[&rate=6.188796398496364E-4]:1.454662396268E0,52[&rate=6.188796398496364E-4]:1.653439609271E-1)[&rate=6.188796398496364E-4]:3.275529412172E-1)[&rate=6.188796398496364E-4]:2.81194705057E-1,((((80[&rate=6.188796398496364E-4]:2.792690600958E-2,81[&rate=6.188796398496364E-4]:2.792690600958E-2)[&rate=6.188796398496364E-4]:3.697691193181E-1,71[&rate=6.188796398496364E-4]:3.78517943136E-1)[&rate=6.188796398496364E-4]:2.166604997267E-1,(((82[&rate=6.188796398496364E-4]:1.950265236857E-1,((72[&rate=6.188796398496364E-4]:3.446620415363E-3,78[&rate=6.188796398496364E-4]:2.536442863468E-2)[&rate=6.188796398496364E-4]:4.48335579909E-2,79[&rate=6.188796398496364E-4]:7.019798662558E-2)[&rate=6.188796398496364E-4]:1.16609358978E-1)[&rate=6.188796398496364E-4]:5.317888519265E-2,73[&rate=6.188796398496364E-4]:2.810821212071E-1)[&rate=6.188796398496364E-4]:2.598036761359E-2,77[&rate=6.188796398496364E-4]:3.015830367659E-1)[&rate=6.188796398496364E-4]:3.566091047269E-1)[&rate=6.188796398496364E-4]:1.240834701271E-1,((76[&rate=6.188796398496364E-4]:5.987100472949E-1,(70[&rate=6.188796398496364E-4]:5.495764308749E-1,74[&rate=6.188796398496364E-4]:5.879325952583E-1)[&rate=6.188796398496364E-4]:1.077745203653E-2)[&rate=6.188796398496364E-4]:7.847540542108E-2,75[&rate=6.188796398496364E-4]:6.771854527159E-1)[&rate=6.188796398496364E-4]:1.105696109587E-1)[&rate=6.188796398496364E-4]:7.246028808274E-1)[&rate=6.188796398496364E-4]:1.42621665485E-2,((133[&rate=6.188796398496364E-4]:6.412373723535E-1,137[&rate=6.188796398496364E-4]:6.823332627646E-1)[&rate=6.188796398496364E-4]:1.282537709518E-1,134[&rate=6.188796398496364E-4]:7.393541570042E-1)[&rate=6.188796398496364E-4]:7.927454061013E-1)[&rate=6.188796398496364E-4]:1.567024988835E-1,125[&rate=6.188796398496364E-4]:7.264770376607E-1)[&rate=6.188796398496364E-4]:3.415370389476E-1,((59[&rate=6.188796398496364E-4]:3.887370299481E-1,(((58[&rate=6.188796398496364E-4]:2.142631197007E-1,54[&rate=6.188796398496364E-4]:1.568860705204E-1)[&rate=6.188796398496364E-4]:1.736042680098E-1,57[&rate=6.188796398496364E-4]:3.714739450876E-1)[&rate=6.188796398496364E-4]:2.511752316118E-3,(37[&rate=6.188796398496364E-4]:3.95108866526E-1,(55[&rate=6.188796398496364E-4]:2.251981074004E-1,56[&rate=6.188796398496364E-4]:2.251981074004E-1)[&rate=6.188796398496364E-4]:1.234626716938E-1)[&rate=6.188796398496364E-4]:1.439595656074E-2)[&rate=6.188796398496364E-4]:1.748357298159E-2)[&rate=6.188796398496364E-4]:7.488293577769E-2,68[&rate=6.188796398496364E-4]:4.144396378569E-1)[&rate=6.188796398496364E-4]:4.869077720846E-1)[&rate=6.188796398496364E-4]:2.574866647332E-1,((((123[&rate=6.188796398496364E-4]:1.757421191853E-2,124[&rate=6.188796398496364E-4]:1.484197148141E-2)[&rate=6.188796398496364E-4]:4.473300208578E-1,122[&rate=6.188796398496364E-4]:4.649042327763E-1)[&rate=6.188796398496364E-4]:2.381132244762E-1,67[&rate=6.188796398496364E-4]:2.017449069118E-1)[&rate=6.188796398496364E-4]:3.268133341723E-1,(((119[&rate=6.188796398496364E-4]:1.605899519638E0,((135[&rate=6.188796398496364E-4]:6.074728233763E-1,(138[&rate=6.188796398496364E-4]:1.582721785213E-1,136[&rate=6.188796398496364E-4]:2.676532920611E-2)[&rate=6.188796398496364E-4]:6.492006448551E-1)[&rate=6.188796398496364E-4]:4.619987175549E-2,120[&rate=6.188796398496364E-4]:9.057274896523E-1)[&rate=6.188796398496364E-4]:6.042816190269E-1)[&rate=6.188796398496364E-4]:3.341238945389E-1,126[&rate=6.188796398496364E-4]:1.154320891533E0)[&rate=6.188796398496364E-4]:6.105939362719E-1,66[&rate=6.188796398496364E-4]:5.177406381202E-1)[&rate=6.188796398496364E-4]:1.081760296396E-2)[&rate=6.188796398496364E-4]:8.255519581837E-2)[&rate=6.188796398496364E-4]:2.057857135767E-1,((((35[&rate=6.188796398496364E-4]:5.588795601268E-3,(127[&rate=6.188796398496364E-4]:2.433292778269E0,121[&rate=6.188796398496364E-4]:1.992196887858E0)[&rate=6.188796398496364E-4]:1.394193050035E-1)[&rate=6.188796398496364E-4]:6.048159194695E-2,((((69[&rate=6.188796398496364E-4]:7.011170934572E-1,((129[&rate=6.188796398496364E-4]:1.768108861648E-1,((131[&rate=6.188796398496364E-4]:1.260972521625E-1,130[&rate=6.188796398496364E-4]:1.233575261352E-1)[&rate=6.188796398496364E-4]:9.265577104569E-3,132[&rate=6.188796398496364E-4]:1.353628292671E-1)[&rate=6.188796398496364E-4]:4.418778292505E-2)[&rate=6.188796398496364E-4]:3.155146715862E-1,118[&rate=6.188796398496364E-4]:6.293118591209E-1)[&rate=6.188796398496364E-4]:6.084633022663E-2)[&rate=6.188796398496364E-4]:7.383559993482E-1,128[&rate=6.188796398496364E-4]:1.288788161298E0)[&rate=6.188796398496364E-4]:1.016099246505E-1,(((65[&rate=6.188796398496364E-4]:1.828971668121E-1,62[&rate=6.188796398496364E-4]:3.746779887298E-1)[&rate=6.188796398496364E-4]:4.114957202314E-2,(60[&rate=6.188796398496364E-4]:1.060436589716E-1,64[&rate=6.188796398496364E-4]:2.567285904783E-1)[&rate=6.188796398496364E-4]:1.180030798636E-1)[&rate=6.188796398496364E-4]:1.899870345192E-1,(61[&rate=6.188796398496364E-4]:4.58886871357E-2,63[&rate=6.188796398496364E-4]:4.792796724654E-3)[&rate=6.188796398496364E-4]:5.599259081364E-1)[&rate=6.188796398496364E-4]:9.243095180742E-1)[&rate=6.188796398496364E-4]:1.62336761955E-1,(((50[&rate=6.188796398496364E-4]:3.530014952193E-1,49[&rate=6.188796398496364E-4]:3.530014952193E-1)[&rate=6.188796398496364E-4]:1.585170007557E-1,(((47[&rate=6.188796398496364E-4]:5.324524016811E-2,44[&rate=6.188796398496364E-4]:4.778075929385E-2)[&rate=6.188796398496364E-4]:4.162886809149E-1,51[&rate=6.188796398496364E-4]:4.422115167116E-1)[&rate=6.188796398496364E-4]:5.519510178683E-2,((46[&rate=6.188796398496364E-4]:4.163967326706E-1,43[&rate=6.188796398496364E-4]:4.163967326706E-1)[&rate=6.188796398496364E-4]:2.383007898997E-2,(41[&rate=6.188796398496364E-4]:3.232860715344E-1,(42[&rate=6.188796398496364E-4]:1.414906600548E-1,48[&rate=6.188796398496364E-4]:1.79742026175E-1)[&rate=6.188796398496364E-4]:1.872598923539E-1)[&rate=6.188796398496364E-4]:6.229593138317E-2)[&rate=6.188796398496364E-4]:8.450221120933E-2)[&rate=6.188796398496364E-4]:1.957635835088E-2)[&rate=6.188796398496364E-4]:6.708347867659E-2,45[&rate=6.188796398496364E-4]:6.03192138586E-1)[&rate=6.188796398496364E-4]:1.761464970266E-1)[&rate=6.188796398496364E-4]:4.210266293197E-2)[&rate=6.188796398496364E-4]:3.119649825952E-2,36[&rate=6.188796398496364E-4]:1.438422282735E-1)[&rate=6.188796398496364E-4]:5.435381336778E-1,(((((26[&rate=6.188796398496364E-4]:6.087691585016E-1,(7[&rate=6.188796398496364E-4]:1.598301682259E-1,8[&rate=6.188796398496364E-4]:1.598301682259E-1)[&rate=6.188796398496364E-4]:3.420896752072E-1)[&rate=6.188796398496364E-4]:2.381140334822E-1,((31[&rate=6.188796398496364E-4]:7.805440757241E-1,2[&rate=6.188796398496364E-4]:5.5314681545E-1)[&rate=6.188796398496364E-4]:4.277854167043E-2,(22[&rate=6.188796398496364E-4]:6.1098401211E-1,27[&rate=6.188796398496364E-4]:6.274223682744E-1)[&rate=6.188796398496364E-4]:1.575440847364E-1)[&rate=6.188796398496364E-4]:6.739619102771E-2)[&rate=6.188796398496364E-4]:1.77223805916E0,39[&rate=6.188796398496364E-4]:4.788338044791E-1)[&rate=6.188796398496364E-4]:1.805720708105E-1,((((95[&rate=6.188796398496364E-4]:4.25874705186E-1,(94[&rate=6.188796398496364E-4]:2.876806676961E-1,100[&rate=6.188796398496364E-4]:2.876806676961E-1)[&rate=6.188796398496364E-4]:5.349458393779E-2)[&rate=6.188796398496364E-4]:1.46112010101E-1,(96[&rate=6.188796398496364E-4]:4.010592210061E-1,99[&rate=6.188796398496364E-4]:4.365783466889E-1)[&rate=6.188796398496364E-4]:1.463373303465E-1)[&rate=6.188796398496364E-4]:6.902759557739E-2,97[&rate=6.188796398496364E-4]:4.306317972031E-1)[&rate=6.188796398496364E-4]:8.764738820371E-2,(40[&rate=6.188796398496364E-4]:4.850070532856E-1,((146[&rate=6.188796398496364E-4]:5.772189332223E-1,16[&rate=6.188796398496364E-4]:2.542493280105E0)[&rate=6.188796398496364E-4]:4.48447350172E-4,(147[&rate=6.188796398496364E-4]:4.92472160617E-1,((101[&rate=6.188796398496364E-4]:7.811661121232E-1,(((102[&rate=6.188796398496364E-4]:1.437421092007E-1,(((23[&rate=6.188796398496364E-4]:6.291251666001E-1,(25[&rate=6.188796398496364E-4]:4.645096545182E-1,20[&rate=6.188796398496364E-4]:4.453315723265E-1)[&rate=6.188796398496364E-4]:1.755744161915E-1)[&rate=6.188796398496364E-4]:1.589665854898E-1,(140[&rate=6.188796398496364E-4]:6.168532382022E-1,11[&rate=6.188796398496364E-4]:6.360313203939E-1)[&rate=6.188796398496364E-4]:6.71289248468E-2)[&rate=6.188796398496364E-4]:3.884185575266E-1,(24[&rate=6.188796398496364E-4]:1.008561374612E0,(1[&rate=6.188796398496364E-4]:4.193214142688E-2,(21[&rate=6.188796398496364E-4]:6.012104373739E-1,28[&rate=6.188796398496364E-4]:6.258679716204E-1)[&rate=6.188796398496364E-4]:2.023655396694E-1)[&rate=6.188796398496364E-4]:1.858073153769E-1)[&rate=6.188796398496364E-4]:1.789078391142E-1)[&rate=6.188796398496364E-4]:1.179167310909E-1)[&rate=6.188796398496364E-4]:2.180780428119E-1,(((((116[&rate=6.188796398496364E-4]:5.92017429573E-1,(139[&rate=6.188796398496364E-4]:3.857178058113E-1,(111[&rate=6.188796398496364E-4]:1.234682540607E-1,106[&rate=6.188796398496364E-4]:1.070298978963E-1)[&rate=6.188796398496364E-4]:8.690708599723E-2)[&rate=6.188796398496364E-4]:4.583544182822E-1)[&rate=6.188796398496364E-4]:3.675544738281E-2,(148[&rate=6.188796398496364E-4]:1.520918903726E-1,143[&rate=6.188796398496364E-4]:1.493521643452E-1)[&rate=6.188796398496364E-4]:5.150371509669E-1)[&rate=6.188796398496364E-4]:2.03378809748E-1,((109[&rate=6.188796398496364E-4]:7.283217183869E-1,(107[&rate=6.188796398496364E-4]:4.654772799885E-1,(108[&rate=6.188796398496364E-4]:3.645582536365E-1,(114[&rate=6.188796398496364E-4]:7.577217075125E-2,104[&rate=6.188796398496364E-4]:1.36046143354E-1)[&rate=6.188796398496364E-4]:2.312518363098E-1)[&rate=6.188796398496364E-4]:9.817930032466E-2)[&rate=6.188796398496364E-4]:2.436663562067E-1)[&rate=6.188796398496364E-4]:1.529727671623E-1,(115[&rate=6.188796398496364E-4]:4.787933415263E-1,(13[&rate=6.188796398496364E-4]:4.280874934439E-1,19[&rate=6.188796398496364E-4]:4.664436578276E-1)[&rate=6.188796398496364E-4]:1.328976289043E-1)[&rate=6.188796398496364E-4]:3.230490892284E-1)[&rate=6.188796398496364E-4]:3.030925594917E-2)[&rate=6.188796398496364E-4]:1.19167980491E-1,((((117[&rate=6.188796398496364E-4]:6.037502121491E-1,110[&rate=6.188796398496364E-4]:5.955310340668E-1)[&rate=6.188796398496364E-4]:2.37700206986E-1,105[&rate=6.188796398496364E-4]:8.113134328337E-1)[&rate=6.188796398496364E-4]:1.798428374351E-2,113[&rate=6.188796398496364E-4]:8.56694976851E-1)[&rate=6.188796398496364E-4]:2.537094593739E-2,((17[&rate=6.188796398496364E-4]:5.016383653856E-1,14[&rate=6.188796398496364E-4]:4.63282201002E-1)[&rate=6.188796398496364E-4]:3.066087655019E-1,((112[&rate=6.188796398496364E-4]:6.406420437569E-1,(4[&rate=6.188796398496364E-4]:4.879946975897E-2,30[&rate=6.188796398496364E-4]:2.21402209485E-1)[&rate=6.188796398496364E-4]:5.343083274227E-1)[&rate=6.188796398496364E-4]:1.505023818653E-2,9[&rate=6.188796398496364E-4]:6.474731038613E-1)[&rate=6.188796398496364E-4]:1.141986845605E-1)[&rate=6.188796398496364E-4]:1.121749562845E-1)[&rate=6.188796398496364E-4]:1.514455252284E-1)[&rate=6.188796398496364E-4]:3.395821989916E-1,((144[&rate=6.188796398496364E-4]:3.09946782221E-1,(145[&rate=6.188796398496364E-4]:4.7108778695E-2,141[&rate=6.188796398496364E-4]:4.436905266741E-2)[&rate=6.188796398496364E-4]:2.68317455581E-1)[&rate=6.188796398496364E-4]:1.109909479863E-2,142[&rate=6.188796398496364E-4]:3.265253290746E-1)[&rate=6.188796398496364E-4]:1.21917105766E0)[&rate=6.188796398496364E-4]:6.269910774373E-2)[&rate=6.188796398496364E-4]:1.683643308427E-1,(((89[&rate=6.188796398496364E-4]:7.551780808752E-2,88[&rate=6.188796398496364E-4]:6.181917795051E-2)[&rate=6.188796398496364E-4]:7.290361200187E-1,((92[&rate=6.188796398496364E-4]:1.216188027471E-1,(91[&rate=6.188796398496364E-4]:9.56607285225E-2,90[&rate=6.188796398496364E-4]:9.56607285225E-2)[&rate=6.188796398496364E-4]:2.595807422463E-2)[&rate=6.188796398496364E-4]:1.149583067925E-1,(87[&rate=6.188796398496364E-4]:2.024476019273E-1,(85[&rate=6.188796398496364E-4]:1.442274236192E-1,(93[&rate=6.188796398496364E-4]:1.25394890288E-1,((83[&rate=6.188796398496364E-4]:2.825754458984E-2,86[&rate=6.188796398496364E-4]:2.825754458984E-2)[&rate=6.188796398496364E-4]:3.394098545254E-2,84[&rate=6.188796398496364E-4]:6.219853004238E-2)[&rate=6.188796398496364E-4]:4.949773010858E-2)[&rate=6.188796398496364E-4]:3.253116346824E-2)[&rate=6.188796398496364E-4]:5.822017830811E-2)[&rate=6.188796398496364E-4]:2.043087747528E-2)[&rate=6.188796398496364E-4]:5.679768185666E-1)[&rate=6.188796398496364E-4]:6.590586020725E-1,((18[&rate=6.188796398496364E-4]:6.66146985078E-1,3[&rate=6.188796398496364E-4]:5.510784919274E-1)[&rate=6.188796398496364E-4]:1.627117904972E-1,((10[&rate=6.188796398496364E-4]:4.576326845847E-1,15[&rate=6.188796398496364E-4]:4.959888489681E-1)[&rate=6.188796398496364E-4]:2.397362160665E-1,6[&rate=6.188796398496364E-4]:6.809305444868E-1)[&rate=6.188796398496364E-4]:8.491453245828E-2)[&rate=6.188796398496364E-4]:1.963975902199E-1)[&rate=6.188796398496364E-4]:6.172568841834E-1)[&rate=6.188796398496364E-4]:2.564610813229E-1)[&rate=6.188796398496364E-4]:6.187706944685E-1,98[&rate=6.188796398496364E-4]:5.551879481442E-1)[&rate=6.188796398496364E-4]:8.322463838802E-3)[&rate=6.188796398496364E-4]:2.235368990087E-2)[&rate=6.188796398496364E-4]:2.755825194803E-2)[&rate=6.188796398496364E-4]:1.043103834874E-1)[&rate=6.188796398496364E-4]:7.008843851656E-2)[&rate=6.188796398496364E-4]:1.137081008865E-1,38[&rate=6.188796398496364E-4]:7.048079652471E-1)[&rate=6.188796398496364E-4]:5.38362500754E-1)[&rate=6.188796398496364E-4]:1.760941309936E-1)[&rate=6.188796398496364E-4]:9.921054761094E-2)[&rate=6.188796398496364E-4]:1.21207582478E-1);
tree STATE_63720000 [&joint=-20991.31474380775,lnP=-20991.31474380775] = [&R] (((((((((54[&rate=5.921806598446361E-4]:8.743404448307E-2,37[&rate=5.921806598446361E-4]:1.639367767235E-1)[&rate=5.921806598446361E-4]:1.437644933824E-1,((56[&rate=5.921806598446361E-4]:1.756829895781E-1,55[&rate=5.921806598446361E-4]:1.756829895781E-1)[&rate=5.921806598446361E-4]:1.738545976149E-2,(59[&rate=5.921806598446361E-4]:1.689859330888E-1,58[&rate=5.921806598446361E-4]:1.881116161489E-1)[&rate=5.921806598446361E-4]:3.227923756244E-2)[&rate=5.921806598446361E-4]:6.818473333444E-2)[&rate=5.921806598446361E-4]:7.308487061774E-2,57[&rate=5.921806598446361E-4]:3.452670150405E-1)[&rate=5.921806598446361E-4]:1.551428651131E-1,68[&rate=5.921806598446361E-4]:4.484973118476E-1)[&rate=5.921806598446361E-4]:5.319321444659E-1,(125[&rate=5.921806598446361E-4]:9.890766034398E-1,(53[&rate=5.921806598446361E-4]:1.07778448097E0,(((137[&rate=5.921806598446361E-4]:3.917783064314E-1,134[&rate=5.921806598446361E-4]:3.205454297192E-1)[&rate=5.921806598446361E-4]:3.509703113522E-1,133[&rate=5.921806598446361E-4]:7.016527273725E-1)[&rate=5.921806598446361E-4]:9.922978313387E-1,(((((80[&rate=5.921806598446361E-4]:2.535935983715E-2,81[&rate=5.921806598446361E-4]:2.535935983715E-2)[&rate=5.921806598446361E-4]:4.36511808259E-1,(((72[&rate=5.921806598446361E-4]:4.767030135451E-2,78[&rate=5.921806598446361E-4]:6.958810957382E-2)[&rate=5.921806598446361E-4]:1.444056483415E-1,82[&rate=5.921806598446361E-4]:2.222129359974E-1)[&rate=5.921806598446361E-4]:2.084076373537E-2,79[&rate=5.921806598446361E-4]:2.348345216507E-1)[&rate=5.921806598446361E-4]:2.352558245278E-1)[&rate=5.921806598446361E-4]:1.700432796765E-1,(71[&rate=5.921806598446361E-4]:3.494261044697E-1,(73[&rate=5.921806598446361E-4]:2.899534321889E-1,77[&rate=5.921806598446361E-4]:2.844739801342E-1)[&rate=5.921806598446361E-4]:1.279658229656E-1)[&rate=5.921806598446361E-4]:2.633102611112E-1)[&rate=5.921806598446361E-4]:4.043165961838E-2,(75[&rate=5.921806598446361E-4]:6.312390627212E-1,(70[&rate=5.921806598446361E-4]:4.185272955499E-1,(76[&rate=5.921806598446361E-4]:4.450041736041E-1,74[&rate=5.921806598446361E-4]:4.450041736041E-1)[&rate=5.921806598446361E-4]:1.187928632927E-2)[&rate=5.921806598446361E-4]:1.743556027878E-1)[&rate=5.921806598446361E-4]:9.0422113163E-2)[&rate=5.921806598446361E-4]:7.154472675081E-1,((103[&rate=5.921806598446361E-4]:8.655061694738E-1,(29[&rate=5.921806598446361E-4]:4.60509930126E-1,(5[&rate=5.921806598446361E-4]:8.045408601146E-2,12[&rate=5.921806598446361E-4]:1.188102503949E-1)[&rate=5.921806598446361E-4]:2.348503646626E-1)[&rate=5.921806598446361E-4]:6.378729516766E-1)[&rate=5.921806598446361E-4]:1.344827707916E0,52[&rate=5.921806598446361E-4]:5.460401428287E-1)[&rate=5.921806598446361E-4]:1.528019632629E-1)[&rate=5.921806598446361E-4]:2.212256769629E-1)[&rate=5.921806598446361E-4]:1.65913419227E-1)[&rate=5.921806598446361E-4]:1.216746361309E-1)[&rate=5.921806598446361E-4]:1.580195195404E-1)[&rate=5.921806598446361E-4]:2.554218523314E-1,(((((36[&rate=5.921806598446361E-4]:6.545596013469E-2,121[&rate=5.921806598446361E-4]:2.144908014929E0)[&rate=5.921806598446361E-4]:8.725212328021E-2,((45[&rate=5.921806598446361E-4]:5.655593922275E-1,(47[&rate=5.921806598446361E-4]:5.634997658945E-1,(((43[&rate=5.921806598446361E-4]:4.166899525621E-1,(46[&rate=5.921806598446361E-4]:4.095995666226E-1,(48[&rate=5.921806598446361E-4]:3.496603844285E-1,(42[&rate=5.921806598446361E-4]:2.980872645738E-1,41[&rate=5.921806598446361E-4]:2.926227836995E-1)[&rate=5.921806598446361E-4]:1.332175373452E-2)[&rate=5.921806598446361E-4]:4.901022044558E-2)[&rate=5.921806598446361E-4]:7.090385939473E-3)[&rate=5.921806598446361E-4]:9.037108001453E-2,(50[&rate=5.921806598446361E-4]:2.950595609475E-1,49[&rate=5.921806598446361E-4]:2.950595609475E-1)[&rate=5.921806598446361E-4]:1.792145863834E-1)[&rate=5.921806598446361E-4]:1.619654346507E-2,(44[&rate=5.921806598446361E-4]:3.654332338866E-1,51[&rate=5.921806598446361E-4]:3.435753103893E-1)[&rate=5.921806598446361E-4]:1.523598612809E-1)[&rate=5.921806598446361E-4]:4.02421898528E-2)[&rate=5.921806598446361E-4]:1.025634764437E-2)[&rate=5.921806598446361E-4]:2.784035384689E-1,(((65[&rate=5.921806598446361E-4]:2.325631874596E-1,((62[&rate=5.921806598446361E-4]:2.863260861146E-1,64[&rate=5.921806598446361E-4]:2.452301957036E-1)[&rate=5.921806598446361E-4]:1.328887663999E-1,60[&rate=5.921806598446361E-4]:2.274340305967E-1)[&rate=5.921806598446361E-4]:5.129156862894E-3)[&rate=5.921806598446361E-4]:2.194966134614E-1,(61[&rate=5.921806598446361E-4]:3.742047067157E-1,63[&rate=5.921806598446361E-4]:3.331088163047E-1)[&rate=5.921806598446361E-4]:2.69635916123E-1)[&rate=5.921806598446361E-4]:8.56592370765E-1,(128[&rate=5.921806598446361E-4]:1.343949956968E0,(((130[&rate=5.921806598446361E-4]:2.802291492173E-1,131[&rate=5.921806598446361E-4]:2.829688752446E-1)[&rate=5.921806598446361E-4]:1.638478260812E-1,(132[&rate=5.921806598446361E-4]:1.005132386771E-1,129[&rate=5.921806598446361E-4]:9.777351264977E-2)[&rate=5.921806598446361E-4]:3.463034626487E-1)[&rate=5.921806598446361E-4]:2.159332670436E-1,(118[&rate=5.921806598446361E-4]:6.161386808925E-1,69[&rate=5.921806598446361E-4]:6.270975850022E-1)[&rate=5.921806598446361E-4]:1.808578628195E-1)[&rate=5.921806598446361E-4]:6.866794406528E-1)[&rate=5.921806598446361E-4]:1.675700923892E-2)[&rate=5.921806598446361E-4]:2.566521767812E-1)[&rate=5.921806598446361E-4]:1.754072124914E-2)[&rate=5.921806598446361E-4]:2.366338716607E-1,(127[&rate=5.921806598446361E-4]:2.603627220578E0,35[&rate=5.921806598446361E-4]:3.650393290646E-2)[&rate=5.921806598446361E-4]:3.062626797033E-1)[&rate=5.921806598446361E-4]:8.766737828237E-2,(((((((95[&rate=5.921806598446361E-4]:4.2001548662E-1,(94[&rate=5.921806598446361E-4]:2.009076775462E-1,100[&rate=5.921806598446361E-4]:2.009076775462E-1)[&rate=5.921806598446361E-4]:1.344083555217E-1)[&rate=5.921806598446361E-4]:9.988454746557E-2,97[&rate=5.921806598446361E-4]:3.095175204244E-1)[&rate=5.921806598446361E-4]:8.698998647416E-2,(96[&rate=5.921806598446361E-4]:5.218309335846E-1,99[&rate=5.921806598446361E-4]:5.573500592675E-1)[&rate=5.921806598446361E-4]:6.046892304077E-2)[&rate=5.921806598446361E-4]:5.132339375863E-3,98[&rate=5.921806598446361E-4]:6.010933981869E-1)[&rate=5.921806598446361E-4]:4.75176842631E-2,((40[&rate=5.921806598446361E-4]:4.092535263658E-1,146[&rate=5.921806598446361E-4]:5.294721056007E-1)[&rate=5.921806598446361E-4]:8.140555916514E-2,(39[&rate=5.921806598446361E-4]:3.854599575876E-1,(16[&rate=5.921806598446361E-4]:2.463077035699E0,(101[&rate=5.921806598446361E-4]:8.502243770331E-1,((((87[&rate=5.921806598446361E-4]:2.65902239083E-1,((((85[&rate=5.921806598446361E-4]:3.242356032176E-2,83[&rate=5.921806598446361E-4]:3.242356032176E-2)[&rate=5.921806598446361E-4]:1.1133990619E-1,86[&rate=5.921806598446361E-4]:1.437634665118E-1)[&rate=5.921806598446361E-4]:9.091659032335E-2,(89[&rate=5.921806598446361E-4]:2.020518511636E-2,88[&rate=5.921806598446361E-4]:6.506554979347E-3)[&rate=5.921806598446361E-4]:2.281735018558E-1)[&rate=5.921806598446361E-4]:2.611515713914E-2,((92[&rate=5.921806598446361E-4]:1.430726894916E-1,(91[&rate=5.921806598446361E-4]:7.739735105087E-2,90[&rate=5.921806598446361E-4]:7.739735105087E-2)[&rate=5.921806598446361E-4]:6.567533844068E-2)[&rate=5.921806598446361E-4]:8.972007102514E-2,(93[&rate=5.921806598446361E-4]:2.782253089649E-2,84[&rate=5.921806598446361E-4]:1.412390075948E-2)[&rate=5.921806598446361E-4]:2.049702296202E-1)[&rate=5.921806598446361E-4]:4.170108359458E-2)[&rate=5.921806598446361E-4]:5.107025108733E-3)[&rate=5.921806598446361E-4]:7.595801400579E-1,3[&rate=5.921806598446361E-4]:4.857563517437E-1)[&rate=5.921806598446361E-4]:4.152458265485E-1,(6[&rate=5.921806598446361E-4]:8.354078972727E-1,(18[&rate=5.921806598446361E-4]:8.035947718574E-1,(10[&rate=5.921806598446361E-4]:6.205118259814E-1,15[&rate=5.921806598446361E-4]:6.588679903649E-1)[&rate=5.921806598446361E-4]:1.365076034103E-1)[&rate=5.921806598446361E-4]:9.482682404535E-2)[&rate=5.921806598446361E-4]:1.1764907554E-1)[&rate=5.921806598446361E-4]:3.96404984293E-1,((((((25[&rate=5.921806598446361E-4]:4.000321544094E-1,20[&rate=5.921806598446361E-4]:3.808540722177E-1)[&rate=5.921806598446361E-4]:3.998964590971E-1,23[&rate=5.921806598446361E-4]:7.889697093968E-1)[&rate=5.921806598446361E-4]:3.13869656728E-2,(11[&rate=5.921806598446361E-4]:5.265227535973E-1,140[&rate=5.921806598446361E-4]:5.073446714056E-1)[&rate=5.921806598446361E-4]:2.089024146231E-1)[&rate=5.921806598446361E-4]:3.78504005032E-1,(24[&rate=5.921806598446361E-4]:1.097050106103E0,(1[&rate=5.921806598446361E-4]:2.491275368576E-1,(21[&rate=5.921806598446361E-4]:7.344600393421E-1,28[&rate=5.921806598446361E-4]:7.591175735885E-1)[&rate=5.921806598446361E-4]:2.76311333132E-1)[&rate=5.921806598446361E-4]:6.710065143755E-2)[&rate=5.921806598446361E-4]:1.127694781078E-1)[&rate=5.921806598446361E-4]:3.554721044321E-2,102[&rate=5.921806598446361E-4]:8.37229590381E-2)[&rate=5.921806598446361E-4]:5.799147322828E-2,(((141[&rate=5.921806598446361E-4]:3.417885380138E-1,(145[&rate=5.921806598446361E-4]:3.11950082799E-1,144[&rate=5.921806598446361E-4]:3.06470630744E-1)[&rate=5.921806598446361E-4]:3.257818124239E-2)[&rate=5.921806598446361E-4]:3.120216797057E-1,142[&rate=5.921806598446361E-4]:6.565499437471E-1)[&rate=5.921806598446361E-4]:5.289311595838E-1,((((116[&rate=5.921806598446361E-4]:4.458334463128E-1,(106[&rate=5.921806598446361E-4]:4.469515174043E-1,(111[&rate=5.921806598446361E-4]:1.701358693813E-1,139[&rate=5.921806598446361E-4]:3.454783351347E-1)[&rate=5.921806598446361E-4]:2.932540041874E-1)[&rate=5.921806598446361E-4]:5.91559015113E-2)[&rate=5.921806598446361E-4]:3.755580087593E-2,(148[&rate=5.921806598446361E-4]:2.059539926089E-1,143[&rate=5.921806598446361E-4]:2.032142665816E-1)[&rate=5.921806598446361E-4]:3.157914189634E-1)[&rate=5.921806598446361E-4]:3.993898144966E-1,((109[&rate=5.921806598446361E-4]:6.745163074302E-1,(107[&rate=5.921806598446361E-4]:5.464108631466E-1,(108[&rate=5.921806598446361E-4]:4.915172190166E-1,(114[&rate=5.921806598446361E-4]:6.501850256708E-2,104[&rate=5.921806598446361E-4]:1.252924751699E-1)[&rate=5.921806598446361E-4]:3.689644698741E-1)[&rate=5.921806598446361E-4]:5.215391810258E-2)[&rate=5.921806598446361E-4]:1.089273620918E-1)[&rate=5.921806598446361E-4]:2.056585571282E-1,(115[&rate=5.921806598446361E-4]:7.460561376251E-1,(13[&rate=5.921806598446361E-4]:6.242220126507E-1,19[&rate=5.921806598446361E-4]:6.625781770343E-1)[&rate=5.921806598446361E-4]:2.040259057963E-1)[&rate=5.921806598446361E-4]:5.466667213879E-2)[&rate=5.921806598446361E-4]:8.205625192146E-2)[&rate=5.921806598446361E-4]:4.367499783623E-2,((112[&rate=5.921806598446361E-4]:5.865120921688E-1,((113[&rate=5.921806598446361E-4]:5.008788498697E-1,(4[&rate=5.921806598446361E-4]:1.00954599009E-1,30[&rate=5.921806598446361E-4]:2.73557338735E-1)[&rate=5.921806598446361E-4]:3.423900042856E-1)[&rate=5.921806598446361E-4]:7.419281523745E-2,9[&rate=5.921806598446361E-4]:5.668524870251E-1)[&rate=5.921806598446361E-4]:1.144042706162E-2)[&rate=5.921806598446361E-4]:8.401292028039E-2,(((110[&rate=5.921806598446361E-4]:5.104619655124E-1,105[&rate=5.921806598446361E-4]:4.885441572933E-1)[&rate=5.921806598446361E-4]:3.419628361261E-2,117[&rate=5.921806598446361E-4]:5.528774272073E-1)[&rate=5.921806598446361E-4]:2.332638899601E-2,(17[&rate=5.921806598446361E-4]:2.298556913518E-1,14[&rate=5.921806598446361E-4]:1.914995269681E-1)[&rate=5.921806598446361E-4]:3.819645632076E-1)[&rate=5.921806598446361E-4]:9.706092227349E-2)[&rate=5.921806598446361E-4]:3.381208278942E-1)[&rate=5.921806598446361E-4]:4.232523261167E-3)[&rate=5.921806598446361E-4]:2.028086714013E-1)[&rate=5.921806598446361E-4]:1.584324563462E-1)[&rate=5.921806598446361E-4]:5.555569404755E-1)[&rate=5.921806598446361E-4]:5.005238915423E-1)[&rate=5.921806598446361E-4]:7.875848005992E-3)[&rate=5.921806598446361E-4]:1.051991279433E-1)[&rate=5.921806598446361E-4]:2.953669637277E-2)[&rate=5.921806598446361E-4]:1.210177493888E-1,(147[&rate=5.921806598446361E-4]:5.87700194366E-1,((26[&rate=5.921806598446361E-4]:8.652189395134E-1,(7[&rate=5.921806598446361E-4]:3.691076211722E-1,8[&rate=5.921806598446361E-4]:3.691076211722E-1)[&rate=5.921806598446361E-4]:3.892620032727E-1)[&rate=5.921806598446361E-4]:2.179860356208E-1,(2[&rate=5.921806598446361E-4]:6.52135412615E-1,(31[&rate=5.921806598446361E-4]:7.379159820994E-1,(22[&rate=5.921806598446361E-4]:3.103489335486E-1,27[&rate=5.921806598446361E-4]:3.267872897129E-1)[&rate=5.921806598446361E-4]:3.727725280028E-1)[&rate=5.921806598446361E-4]:1.416166907897E-1)[&rate=5.921806598446361E-4]:2.475079186835E-1)[&rate=5.921806598446361E-4]:1.587405616716E0)[&rate=5.921806598446361E-4]:1.108903861069E-1)[&rate=5.921806598446361E-4]:9.582258335477E-2,38[&rate=5.921806598446361E-4]:6.687301037182E-1)[&rate=5.921806598446361E-4]:3.640693336895E-1)[&rate=5.921806598446361E-4]:1.950336636921E-1,(((122[&rate=5.921806598446361E-4]:2.610193126217E-1,(124[&rate=5.921806598446361E-4]:2.100703034964E-1,123[&rate=5.921806598446361E-4]:2.128025439336E-1)[&rate=5.921806598446361E-4]:4.821676868816E-2)[&rate=5.921806598446361E-4]:4.643912786808E-1,67[&rate=5.921806598446361E-4]:2.241380409619E-1)[&rate=5.921806598446361E-4]:1.170424788903E-1,(66[&rate=5.921806598446361E-4]:1.936594639109E-1,(119[&rate=5.921806598446361E-4]:1.702932661004E0,(126[&rate=5.921806598446361E-4]:4.052695452586E-1,(120[&rate=5.921806598446361E-4]:8.748678227481E-1,(135[&rate=5.921806598446361E-4]:4.959382403564E-1,(138[&rate=5.921806598446361E-4]:2.990602885345E-1,136[&rate=5.921806598446361E-4]:1.675534392193E-1)[&rate=5.921806598446361E-4]:3.96877951822E-1)[&rate=5.921806598446361E-4]:1.268747878711E-1)[&rate=5.921806598446361E-4]:2.202138341954E-1)[&rate=5.921806598446361E-4]:5.119605931015E-1)[&rate=5.921806598446361E-4]:5.236035152358E-1)[&rate=5.921806598446361E-4]:1.475210559413E-1)[&rate=5.921806598446361E-4]:2.842871347321E-1)[&rate=5.921806598446361E-4]:6.266301628835E-2)[&rate=5.921806598446361E-4]:2.106687081197E-1,32[&rate=5.921806598446361E-4]:1.386787214308E-2)[&rate=5.921806598446361E-4]:4.871252094879E-2,34[&rate=5.921806598446361E-4]:8.449820131096E-2)[&rate=5.921806598446361E-4]:4.480059265989E-2,33[&rate=5.921806598446361E-4]:1.128604378065E-1);
tree STATE_63810000 [&joint=-20969.859715465904,lnP=-20969.859715465904] = [&R] (((((((59[&rate=5.932816653090424E-4]:4.251009023639E-1,(((57[&rate=5.932816653090424E-4]:3.363960209077E-1,(37[&rate=5.932816653090424E-4]:3.143930748899E-1,54[&rate=5.932816653090424E-4]:2.378903426495E-1)[&rate=5.932816653090424E-4]:5.752207170088E-2)[&rate=5.932816653090424E-4]:2.958554784397E-2,58[&rate=5.932816653090424E-4]:3.823750113746E-1)[&rate=5.932816653090424E-4]:3.475933059256E-3,(56[&rate=5.932816653090424E-4]:3.282970451317E-1,55[&rate=5.932816653090424E-4]:3.282970451317E-1)[&rate=5.932816653090424E-4]:3.023149493051E-2)[&rate=5.932816653090424E-4]:5.837564099014E-2)[&rate=5.932816653090424E-4]:7.068702060313E-2,68[&rate=5.932816653090424E-4]:4.466075950981E-1)[&rate=5.932816653090424E-4]:7.273023081207E-1,(125[&rate=5.932816653090424E-4]:1.153529198269E0,(((103[&rate=5.932816653090424E-4]:5.56369767256E-1,(29[&rate=5.932816653090424E-4]:5.233578941431E-1,(5[&rate=5.932816653090424E-4]:4.034875551678E-2,12[&rate=5.932816653090424E-4]:7.870491990024E-2)[&rate=5.932816653090424E-4]:3.378036591743E-1)[&rate=5.932816653090424E-4]:2.658885854417E-1)[&rate=5.932816653090424E-4]:1.668128766062E0,52[&rate=5.932816653090424E-4]:5.602047987566E-1)[&rate=5.932816653090424E-4]:1.805093215399E-1,((((73[&rate=5.932816653090424E-4]:4.375879348405E-1,(((79[&rate=5.932816653090424E-4]:2.32164270691E-1,71[&rate=5.932816653090424E-4]:2.047670104169E-1)[&rate=5.932816653090424E-4]:3.104051501228E-2,((78[&rate=5.932816653090424E-4]:1.568010534777E-1,72[&rate=5.932816653090424E-4]:1.348832452583E-1)[&rate=5.932816653090424E-4]:5.605606517566E-2,82[&rate=5.932816653090424E-4]:2.210762967354E-1)[&rate=5.932816653090424E-4]:5.034766704993E-2)[&rate=5.932816653090424E-4]:1.32952038458E-1,77[&rate=5.932816653090424E-4]:4.317732625174E-1)[&rate=5.932816653090424E-4]:3.352202683939E-4)[&rate=5.932816653090424E-4]:1.102797413586E-2,(80[&rate=5.932816653090424E-4]:1.256206826267E-1,81[&rate=5.932816653090424E-4]:1.256206826267E-1)[&rate=5.932816653090424E-4]:2.736801578565E-1)[&rate=5.932816653090424E-4]:2.712566510244E-1,(75[&rate=5.932816653090424E-4]:4.519347553544E-1,((76[&rate=5.932816653090424E-4]:4.219444178012E-1,74[&rate=5.932816653090424E-4]:4.219444178012E-1)[&rate=5.932816653090424E-4]:9.151492405477E-3,70[&rate=5.932816653090424E-4]:3.927397458233E-1)[&rate=5.932816653090424E-4]:2.083884514771E-2)[&rate=5.932816653090424E-4]:2.679378046463E-1)[&rate=5.932816653090424E-4]:7.116516906479E-1,(((134[&rate=5.932816653090424E-4]:2.730556925816E-1,137[&rate=5.932816653090424E-4]:3.442885692938E-1)[&rate=5.932816653090424E-4]:1.97302726775E-1,133[&rate=5.932816653090424E-4]:5.004954056578E-1)[&rate=5.932816653090424E-4]:9.452987346019E-1,53[&rate=5.932816653090424E-4]:6.637146432915E-1)[&rate=5.932816653090424E-4]:2.134654874503E-2)[&rate=5.932816653090424E-4]:4.74562069486E-2)[&rate=5.932816653090424E-4]:6.313943129455E-1)[&rate=5.932816653090424E-4]:1.870473716161E-1)[&rate=5.932816653090424E-4]:2.505381235371E-1,((126[&rate=5.932816653090424E-4]:1.744353597479E0,(66[&rate=5.932816653090424E-4]:2.856165709998E-1,(((122[&rate=5.932816653090424E-4]:2.898419484671E-1,(123[&rate=5.932816653090424E-4]:1.461590763676E-1,124[&rate=5.932816653090424E-4]:1.434268359305E-1)[&rate=5.932816653090424E-4]:1.436828720994E-1)[&rate=5.932816653090424E-4]:4.707038816715E-1,67[&rate=5.932816653090424E-4]:2.592732797979E-1)[&rate=5.932816653090424E-4]:4.557644273457E-3,(((138[&rate=5.932816653090424E-4]:2.105445241108E-1,136[&rate=5.932816653090424E-4]:7.903767479564E-2)[&rate=5.932816653090424E-4]:5.662123346406E-1,119[&rate=5.932816653090424E-4]:9.247020642308E-1)[&rate=5.932816653090424E-4]:8.366628056186E-2,(135[&rate=5.932816653090424E-4]:5.408335899018E-1,120[&rate=5.932816653090424E-4]:7.928883844223E-1)[&rate=5.932816653090424E-4]:1.195895494115E-1)[&rate=5.932816653090424E-4]:1.288339291607E0)[&rate=5.932816653090424E-4]:2.178564692843E-2)[&rate=5.932816653090424E-4]:2.115628367945E-1)[&rate=5.932816653090424E-4]:2.61834820573E-1,(((36[&rate=5.932816653090424E-4]:3.314029621751E-1,(121[&rate=5.932816653090424E-4]:2.372644109822E0,((((51[&rate=5.932816653090424E-4]:5.230086226859E-1,49[&rate=5.932816653090424E-4]:5.175441418116E-1)[&rate=5.932816653090424E-4]:4.045359983385E-2,((46[&rate=5.932816653090424E-4]:5.277350881535E-1,(((41[&rate=5.932816653090424E-4]:4.457355187261E-1,42[&rate=5.932816653090424E-4]:4.511999996003E-1)[&rate=5.932816653090424E-4]:5.311955068488E-3,48[&rate=5.932816653090424E-4]:4.94763320789E-1)[&rate=5.932816653090424E-4]:2.011838234115E-2,43[&rate=5.932816653090424E-4]:5.258106648787E-1)[&rate=5.932816653090424E-4]:1.924423274803E-3)[&rate=5.932816653090424E-4]:6.015279794774E-2,(50[&rate=5.932816653090424E-4]:5.331367424349E-1,(45[&rate=5.932816653090424E-4]:5.382463752471E-1,(47[&rate=5.932816653090424E-4]:8.530262883749E-2,44[&rate=5.932816653090424E-4]:7.983814796324E-2)[&rate=5.932816653090424E-4]:4.61140467721E-1)[&rate=5.932816653090424E-4]:1.948053112219E-2)[&rate=5.932816653090424E-4]:2.196425842058E-2)[&rate=5.932816653090424E-4]:2.896740789987E-3)[&rate=5.932816653090424E-4]:3.023198388331E-1,((((65[&rate=5.932816653090424E-4]:5.538086675909E-2,60[&rate=5.932816653090424E-4]:5.538086675909E-2)[&rate=5.932816653090424E-4]:2.884072439335E-2,(64[&rate=5.932816653090424E-4]:2.291391053067E-1,62[&rate=5.932816653090424E-4]:2.702349957178E-1)[&rate=5.932816653090424E-4]:5.767417352412E-3)[&rate=5.932816653090424E-4]:3.594567701429E-1,(61[&rate=5.932816653090424E-4]:4.490679312372E-1,63[&rate=5.932816653090424E-4]:4.079720408262E-1)[&rate=5.932816653090424E-4]:1.863912519758E-1)[&rate=5.932816653090424E-4]:8.650746139575E-1,(((118[&rate=5.932816653090424E-4]:4.407368255655E-1,69[&rate=5.932816653090424E-4]:4.516957296751E-1)[&rate=5.932816653090424E-4]:1.058912830865E-1,(((131[&rate=5.932816653090424E-4]:8.5782466374E-2,130[&rate=5.932816653090424E-4]:8.304274034664E-2)[&rate=5.932816653090424E-4]:9.682109853189E-2,132[&rate=5.932816653090424E-4]:1.826035649059E-1)[&rate=5.932816653090424E-4]:2.68187247906E-4,129[&rate=5.932816653090424E-4]:1.801320261264E-1)[&rate=5.932816653090424E-4]:2.295097811556E-1)[&rate=5.932816653090424E-4]:8.899085460805E-1,128[&rate=5.932816653090424E-4]:1.296810627335E0)[&rate=5.932816653090424E-4]:6.399714243815E-2)[&rate=5.932816653090424E-4]:2.974961869309E-1)[&rate=5.932816653090424E-4]:4.507844030709E-2,127[&rate=5.932816653090424E-4]:2.741738561395E0)[&rate=5.932816653090424E-4]:7.200143883772E-2)[&rate=5.932816653090424E-4]:3.821090714797E-2)[&rate=5.932816653090424E-4]:3.793522589742E-2,35[&rate=5.932816653090424E-4]:3.227628456068E-1)[&rate=5.932816653090424E-4]:2.163888800966E-1,((((95[&rate=5.932816653090424E-4]:5.664242842471E-1,(94[&rate=5.932816653090424E-4]:2.422348065854E-1,100[&rate=5.932816653090424E-4]:2.422348065854E-1)[&rate=5.932816653090424E-4]:2.394900241097E-1)[&rate=5.932816653090424E-4]:2.520117574376E-1,((((101[&rate=5.932816653090424E-4]:6.904278193616E-1,(((((92[&rate=5.932816653090424E-4]:1.718311031499E-1,(91[&rate=5.932816653090424E-4]:6.235454202024E-2,90[&rate=5.932816653090424E-4]:6.235454202024E-2)[&rate=5.932816653090424E-4]:1.094765611297E-1)[&rate=5.932816653090424E-4]:5.784617603438E-2,(84[&rate=5.932816653090424E-4]:1.57090183649E-1,((83[&rate=5.932816653090424E-4]:1.29474104971E-1,93[&rate=5.932816653090424E-4]:1.43172735108E-1)[&rate=5.932816653090424E-4]:2.586450227256E-2,(85[&rate=5.932816653090424E-4]:7.14046928547E-2,86[&rate=5.932816653090424E-4]:7.14046928547E-2)[&rate=5.932816653090424E-4]:8.393391438881E-2)[&rate=5.932816653090424E-4]:1.751576405518E-3)[&rate=5.932816653090424E-4]:5.888846539826E-2)[&rate=5.932816653090424E-4]:1.403115960583E-1,(87[&rate=5.932816653090424E-4]:2.663491064136E-1,(89[&rate=5.932816653090424E-4]:1.047860607567E-1,88[&rate=5.932816653090424E-4]:9.108743061971E-2)[&rate=5.932816653090424E-4]:1.752616757938E-1)[&rate=5.932816653090424E-4]:8.994113869206E-2)[&rate=5.932816653090424E-4]:1.212423330062E0,(((3[&rate=5.932816653090424E-4]:1.644680255497E-1,18[&rate=5.932816653090424E-4]:2.795365187003E-1)[&rate=5.932816653090424E-4]:2.163726182126E-1,(10[&rate=5.932816653090424E-4]:3.729453681581E-1,15[&rate=5.932816653090424E-4]:4.113015325416E-1)[&rate=5.932816653090424E-4]:7.638842628901E-2)[&rate=5.932816653090424E-4]:2.367137829101E-1,6[&rate=5.932816653090424E-4]:6.696092211929E-1)[&rate=5.932816653090424E-4]:4.114331210984E-1)[&rate=5.932816653090424E-4]:4.191388143402E-1,(((((145[&rate=5.932816653090424E-4]:1.111881206069E-1,141[&rate=5.932816653090424E-4]:1.084483945793E-1)[&rate=5.932816653090424E-4]:2.838487598028E-1,144[&rate=5.932816653090424E-4]:3.895574283547E-1)[&rate=5.932816653090424E-4]:1.371022094503E-1,142[&rate=5.932816653090424E-4]:5.3213908986E-1)[&rate=5.932816653090424E-4]:1.057268176742E0,((((148[&rate=5.932816653090424E-4]:2.826165536871E-1,143[&rate=5.932816653090424E-4]:2.798768276597E-1)[&rate=5.932816653090424E-4]:3.655422559182E-1,(116[&rate=5.932816653090424E-4]:5.755646527417E-1,((111[&rate=5.932816653090424E-4]:2.300354032422E-1,106[&rate=5.932816653090424E-4]:2.135970470778E-1)[&rate=5.932816653090424E-4]:3.745280564249E-2,139[&rate=5.932816653090424E-4]:4.428306746381E-1)[&rate=5.932816653090424E-4]:3.847887726242E-1)[&rate=5.932816653090424E-4]:3.423799247985E-2)[&rate=5.932816653090424E-4]:1.125208964111E-1,((115[&rate=5.932816653090424E-4]:5.620101112372E-1,(13[&rate=5.932816653090424E-4]:3.747772989575E-1,19[&rate=5.932816653090424E-4]:4.131334633412E-1)[&rate=5.932816653090424E-4]:2.694245931015E-1)[&rate=5.932816653090424E-4]:1.943249544066E-2,(109[&rate=5.932816653090424E-4]:4.492636737722E-1,((107[&rate=5.932816653090424E-4]:2.050436991657E-1,(114[&rate=5.932816653090424E-4]:7.648106692415E-3,104[&rate=5.932816653090424E-4]:6.792207929519E-2)[&rate=5.932816653090424E-4]:1.371216198705E-1)[&rate=5.932816653090424E-4]:1.591409012517E-1,108[&rate=5.932816653090424E-4]:3.6144487439E-1)[&rate=5.932816653090424E-4]:6.590099116317E-2)[&rate=5.932816653090424E-4]:2.116309877001E-1)[&rate=5.932816653090424E-4]:1.408809349548E-1)[&rate=5.932816653090424E-4]:4.795599740506E-2,((105[&rate=5.932816653090424E-4]:1.751229616079E-1,110[&rate=5.932816653090424E-4]:1.97040769827E-1)[&rate=5.932816653090424E-4]:4.476832704633E-1,(((17[&rate=5.932816653090424E-4]:3.310491127233E-1,14[&rate=5.932816653090424E-4]:2.926929483396E-1)[&rate=5.932816653090424E-4]:3.204110354315E-1,(((117[&rate=5.932816653090424E-4]:4.313922374199E-1,112[&rate=5.932816653090424E-4]:4.286525113924E-1)[&rate=5.932816653090424E-4]:7.505578761618E-2,(4[&rate=5.932816653090424E-4]:2.208142853232E-1,30[&rate=5.932816653090424E-4]:3.934170250493E-1)[&rate=5.932816653090424E-4]:2.253597671101E-1)[&rate=5.932816653090424E-4]:5.345146857129E-3,9[&rate=5.932816653090424E-4]:5.008342677836E-1)[&rate=5.932816653090424E-4]:1.040505379054E-1)[&rate=5.932816653090424E-4]:3.562474125346E-2,113[&rate=5.932816653090424E-4]:6.487287250245E-1)[&rate=5.932816653090424E-4]:1.474767320488E-3)[&rate=5.932816653090424E-4]:2.022678275146E-1)[&rate=5.932816653090424E-4]:5.643332070163E-1)[&rate=5.932816653090424E-4]:2.886049341875E-2,((24[&rate=5.932816653090424E-4]:8.638238581947E-1,(1[&rate=5.932816653090424E-4]:5.840216798938E-3,(21[&rate=5.932816653090424E-4]:6.112655777988E-1,28[&rate=5.932816653090424E-4]:6.359231120452E-1)[&rate=5.932816653090424E-4]:1.562184746167E-1)[&rate=5.932816653090424E-4]:7.716172358758E-2)[&rate=5.932816653090424E-4]:4.095651762522E-1,(102[&rate=5.932816653090424E-4]:1.031121973775E-1,((140[&rate=5.932816653090424E-4]:4.200142767463E-1,11[&rate=5.932816653090424E-4]:4.391923589381E-1)[&rate=5.932816653090424E-4]:3.803461316448E-1,((25[&rate=5.932816653090424E-4]:3.226536882979E-1,20[&rate=5.932816653090424E-4]:3.034756061062E-1)[&rate=5.932816653090424E-4]:2.543495976161E-1,23[&rate=5.932816653090424E-4]:5.660443818044E-1)[&rate=5.932816653090424E-4]:3.384256156277E-1)[&rate=5.932816653090424E-4]:3.493271314521E-1)[&rate=5.932816653090424E-4]:8.633001453086E-3)[&rate=5.932816653090424E-4]:2.599472187245E-1)[&rate=5.932816653090424E-4]:7.917367058327E-2)[&rate=5.932816653090424E-4]:2.450411832782E-1)[&rate=5.932816653090424E-4]:6.406026094759E-1,98[&rate=5.932816653090424E-4]:4.8628157039E-1)[&rate=5.932816653090424E-4]:1.047731181275E-1,97[&rate=5.932816653090424E-4]:3.91601136605E-1)[&rate=5.932816653090424E-4]:1.294027871308E-2,(99[&rate=5.932816653090424E-4]:5.825436623199E-1,96[&rate=5.932816653090424E-4]:5.47024536637E-1)[&rate=5.932816653090424E-4]:4.33092284079E-2)[&rate=5.932816653090424E-4]:2.035121127054E-1)[&rate=5.932816653090424E-4]:1.718867867672E-1,((39[&rate=5.932816653090424E-4]:4.529951096469E-1,(((((22[&rate=5.932816653090424E-4]:3.1415690905E-1,27[&rate=5.932816653090424E-4]:3.305952652144E-1)[&rate=5.932816653090424E-4]:4.119570755008E-1,(26[&rate=5.932816653090424E-4]:4.725627226396E-1,(7[&rate=5.932816653090424E-4]:1.864466840058E-1,8[&rate=5.932816653090424E-4]:1.864466840058E-1)[&rate=5.932816653090424E-4]:1.792667235653E-1)[&rate=5.932816653090424E-4]:2.645101660208E-1)[&rate=5.932816653090424E-4]:3.182407820286E-2,31[&rate=5.932816653090424E-4]:8.127325833017E-1)[&rate=5.932816653090424E-4]:2.284551216256E-1,2[&rate=5.932816653090424E-4]:8.137904446532E-1)[&rate=5.932816653090424E-4]:1.57992433312E0,(146[&rate=5.932816653090424E-4]:5.501390001204E-1,147[&rate=5.932816653090424E-4]:4.872974700659E-1)[&rate=5.932816653090424E-4]:7.068554058773E-3)[&rate=5.932816653090424E-4]:1.600613470262E-2)[&rate=5.932816653090424E-4]:3.040918489983E-2,(16[&rate=5.932816653090424E-4]:2.488084415094E0,40[&rate=5.932816653090424E-4]:4.025914889767E-1)[&rate=5.932816653090424E-4]:8.081280557004E-2)[&rate=5.932816653090424E-4]:3.675742716102E-1)[&rate=5.932816653090424E-4]:1.456733025539E-1,38[&rate=5.932816653090424E-4]:9.283458577817E-1)[&rate=5.932816653090424E-4]:2.131713144371E-1)[&rate=5.932816653090424E-4]:2.198625026639E-1)[&rate=5.932816653090424E-4]:1.177131606164E-1)[&rate=5.932816653090424E-4]:1.628746480655E-2,32[&rate=5.932816653090424E-4]:8.083346941016E-3)[&rate=5.932816653090424E-4]:1.449426818609E-2,33[&rate=5.932816653090424E-4]:2.805706718182E-2)[&rate=5.932816653090424E-4]:3.026296218109E-3,34[&rate=5.932816653090424E-4]:4.75217195643E-2);
tree STATE_63900000 [&joint=-20968.93840704675,lnP=-20968.93840704675] = [&R] (((33[&rate=6.184392360945475E-4]:1.57818304991E-2,((((57[&rate=6.184392360945475E-4]:3.191828325307E-1,((54[&rate=6.184392360945475E-4]:1.537527818185E-1,(37[&rate=6.184392360945475E-4]:1.828166651293E-1,58[&rate=6.184392360945475E-4]:1.636909820692E-1)[&rate=6.184392360945475E-4]:4.743884892959E-2)[&rate=6.184392360945475E-4]:5.886622413047E-2,(59[&rate=6.184392360945475E-4]:2.269418915042E-1,(56[&rate=6.184392360945475E-4]:2.125584142167E-1,55[&rate=6.184392360945475E-4]:2.125584142167E-1)[&rate=6.184392360945475E-4]:6.186755975894E-3)[&rate=6.184392360945475E-4]:2.3928480565E-2)[&rate=6.184392360945475E-4]:6.558022002441E-2)[&rate=6.184392360945475E-4]:2.283806772596E-1,68[&rate=6.184392360945475E-4]:4.956509414843E-1)[&rate=6.184392360945475E-4]:5.410172847977E-1,(125[&rate=6.184392360945475E-4]:7.353505737455E-1,((((82[&rate=6.184392360945475E-4]:3.675525841407E-1,((72[&rate=6.184392360945475E-4]:5.549957745132E-2,78[&rate=6.184392360945475E-4]:7.741738567063E-2)[&rate=6.184392360945475E-4]:2.505270608109E-1,(79[&rate=6.184392360945475E-4]:2.372610650465E-1,71[&rate=6.184392360945475E-4]:2.098638047724E-1)[&rate=6.184392360945475E-4]:9.068338143507E-2)[&rate=6.184392360945475E-4]:3.138895957705E-2)[&rate=6.184392360945475E-4]:2.11541906288E-1,(77[&rate=6.184392360945475E-4]:5.102079052244E-1,(73[&rate=6.184392360945475E-4]:4.353051903947E-1,(80[&rate=6.184392360945475E-4]:2.100118076582E-1,81[&rate=6.184392360945475E-4]:2.100118076582E-1)[&rate=6.184392360945475E-4]:1.759783142434E-1)[&rate=6.184392360945475E-4]:8.038216688442E-2)[&rate=6.184392360945475E-4]:9.628384547827E-2)[&rate=6.184392360945475E-4]:1.383245372109E-1,(((70[&rate=6.184392360945475E-4]:3.819193069814E-1,76[&rate=6.184392360945475E-4]:4.202754713648E-1)[&rate=6.184392360945475E-4]:2.17247521497E-2,74[&rate=6.184392360945475E-4]:4.420002235145E-1)[&rate=6.184392360945475E-4]:1.374995560615E-1,75[&rate=6.184392360945475E-4]:5.79499779576E-1)[&rate=6.184392360945475E-4]:1.707959603922E-1)[&rate=6.184392360945475E-4]:8.64186602508E-1,((53[&rate=6.184392360945475E-4]:5.795408537429E-1,(52[&rate=6.184392360945475E-4]:5.173477586487E-1,(103[&rate=6.184392360945475E-4]:6.462424762951E-1,(29[&rate=6.184392360945475E-4]:5.496190051989E-1,(5[&rate=6.184392360945475E-4]:7.573678112089E-2,12[&rate=6.184392360945475E-4]:1.140929455043E-1)[&rate=6.184392360945475E-4]:3.28676744626E-1)[&rate=6.184392360945475E-4]:3.295001834251E-1)[&rate=6.184392360945475E-4]:1.535399016914E0)[&rate=6.184392360945475E-4]:7.038981640565E-2)[&rate=6.184392360945475E-4]:2.075030015851E-2,(133[&rate=6.184392360945475E-4]:7.759014661049E-1,(137[&rate=6.184392360945475E-4]:7.383911685224E-1,134[&rate=6.184392360945475E-4]:6.671582918102E-1)[&rate=6.184392360945475E-4]:7.860618799353E-2)[&rate=6.184392360945475E-4]:6.064691847647E-1)[&rate=6.184392360945475E-4]:2.677281299627E-1)[&rate=6.184392360945475E-4]:7.771380354261E-2)[&rate=6.184392360945475E-4]:4.679843192032E-1)[&rate=6.184392360945475E-4]:2.47569298715E-1,(((126[&rate=6.184392360945475E-4]:1.421622087843E0,66[&rate=6.184392360945475E-4]:1.744478981582E-1)[&rate=6.184392360945475E-4]:4.454555076756E-2,((120[&rate=6.184392360945475E-4]:9.312697499084E-1,119[&rate=6.184392360945475E-4]:1.027160160867E0)[&rate=6.184392360945475E-4]:6.406520630311E-1,((138[&rate=6.184392360945475E-4]:2.812943437639E-1,136[&rate=6.184392360945475E-4]:1.497874944487E-1)[&rate=6.184392360945475E-4]:2.580369005835E-1,135[&rate=6.184392360945475E-4]:3.393312443473E-1)[&rate=6.184392360945475E-4]:9.805357740717E-1)[&rate=6.184392360945475E-4]:5.840579373562E-1)[&rate=6.184392360945475E-4]:1.576882558756E-1,(((123[&rate=6.184392360945475E-4]:3.169743797693E-2,124[&rate=6.184392360945475E-4]:2.896519753981E-2)[&rate=6.184392360945475E-4]:2.176125121018E-1,122[&rate=6.184392360945475E-4]:2.493099500787E-1)[&rate=6.184392360945475E-4]:5.273627388425E-1,67[&rate=6.184392360945475E-4]:2.754001385806E-1)[&rate=6.184392360945475E-4]:1.012815662208E-1)[&rate=6.184392360945475E-4]:3.598351824234E-1)[&rate=6.184392360945475E-4]:1.587169980688E-1)[&rate=6.184392360945475E-4]:1.093243986895E-2,(34[&rate=6.184392360945475E-4]:3.373595928875E-2,32[&rate=6.184392360945475E-4]:1.181815106967E-2)[&rate=6.184392360945475E-4]:9.416667243665E-3)[&rate=6.184392360945475E-4]:7.916371502709E-3,((127[&rate=6.184392360945475E-4]:2.920362726507E0,((35[&rate=6.184392360945475E-4]:7.19317631268E-2,(121[&rate=6.184392360945475E-4]:2.19153779229E0,36[&rate=6.184392360945475E-4]:1.120857374955E-1)[&rate=6.184392360945475E-4]:6.421368097044E-3)[&rate=6.184392360945475E-4]:2.335920017762E-1,((45[&rate=6.184392360945475E-4]:6.858918917286E-1,(((51[&rate=6.184392360945475E-4]:4.893724575198E-1,(47[&rate=6.184392360945475E-4]:4.039738338694E-2,44[&rate=6.184392360945475E-4]:3.493290251268E-2)[&rate=6.184392360945475E-4]:4.762974785043E-1)[&rate=6.184392360945475E-4]:1.357019362152E-2,(50[&rate=6.184392360945475E-4]:3.114625710627E-1,49[&rate=6.184392360945475E-4]:3.114625710627E-1)[&rate=6.184392360945475E-4]:1.860155992044E-1)[&rate=6.184392360945475E-4]:4.522587609104E-2,((((48[&rate=6.184392360945475E-4]:9.772623682794E-2,42[&rate=6.184392360945475E-4]:5.947487070772E-2)[&rate=6.184392360945475E-4]:1.313484979185E-1,41[&rate=6.184392360945475E-4]:1.853588877519E-1)[&rate=6.184392360945475E-4]:7.120111188776E-2,43[&rate=6.184392360945475E-4]:3.112048083827E-1)[&rate=6.184392360945475E-4]:3.910538358361E-2,46[&rate=6.184392360945475E-4]:3.503101919663E-1)[&rate=6.184392360945475E-4]:2.251807396375E-1)[&rate=6.184392360945475E-4]:1.185976814362E-1)[&rate=6.184392360945475E-4]:2.072836221879E-1,(((60[&rate=6.184392360945475E-4]:4.190593807835E-1,(65[&rate=6.184392360945475E-4]:3.468220864185E-1,(64[&rate=6.184392360945475E-4]:5.611560885977E-2,62[&rate=6.184392360945475E-4]:9.721149927081E-2)[&rate=6.184392360945475E-4]:4.413914090655E-1)[&rate=6.184392360945475E-4]:7.223729436498E-2)[&rate=6.184392360945475E-4]:2.71847264509E-1,(61[&rate=6.184392360945475E-4]:1.17492369781E-1,63[&rate=6.184392360945475E-4]:7.639647937E-2)[&rate=6.184392360945475E-4]:7.651950974292E-1)[&rate=6.184392360945475E-4]:9.116002378613E-1,(128[&rate=6.184392360945475E-4]:1.343096322309E0,((69[&rate=6.184392360945475E-4]:1.052108550401E0,((129[&rate=6.184392360945475E-4]:1.488769036281E-1,132[&rate=6.184392360945475E-4]:1.516166296554E-1)[&rate=6.184392360945475E-4]:1.324233757983E-1,(131[&rate=6.184392360945475E-4]:2.090897197143E-1,130[&rate=6.184392360945475E-4]:2.063499936869E-1)[&rate=6.184392360945475E-4]:7.495028573948E-2)[&rate=6.184392360945475E-4]:6.228630654951E-1)[&rate=6.184392360945475E-4]:1.087740361195E-2,118[&rate=6.184392360945475E-4]:1.052027049903E0)[&rate=6.184392360945475E-4]:4.307952998028E-1)[&rate=6.184392360945475E-4]:3.114653553653E-1)[&rate=6.184392360945475E-4]:1.201004853354E-2)[&rate=6.184392360945475E-4]:1.677191619829E-1)[&rate=6.184392360945475E-4]:4.771567393239E-2)[&rate=6.184392360945475E-4]:4.488035760732E-1,(((((39[&rate=6.184392360945475E-4]:4.882923393052E-1,(147[&rate=6.184392360945475E-4]:4.241443052639E-1,(97[&rate=6.184392360945475E-4]:2.406421075659E-1,(2[&rate=6.184392360945475E-4]:6.679066678707E-1,((26[&rate=6.184392360945475E-4]:4.547563914343E-1,(7[&rate=6.184392360945475E-4]:1.341010244376E-1,8[&rate=6.184392360945475E-4]:1.341010244376E-1)[&rate=6.184392360945475E-4]:2.138060519282E-1)[&rate=6.184392360945475E-4]:2.518676171401E-1,((22[&rate=6.184392360945475E-4]:3.772432872058E-1,27[&rate=6.184392360945475E-4]:3.936816433702E-1)[&rate=6.184392360945475E-4]:3.067064744098E-1,31[&rate=6.184392360945475E-4]:7.387442821637E-1)[&rate=6.184392360945475E-4]:1.171534284918E-2)[&rate=6.184392360945475E-4]:1.44844303132E-1)[&rate=6.184392360945475E-4]:1.600499493891E0)[&rate=6.184392360945475E-4]:5.508689715145E-2)[&rate=6.184392360945475E-4]:1.215250832216E-1)[&rate=6.184392360945475E-4]:7.809804737793E-2,(40[&rate=6.184392360945475E-4]:5.229269910585E-1,(101[&rate=6.184392360945475E-4]:6.621289846291E-1,(((((6[&rate=6.184392360945475E-4]:3.861259248283E-1,(10[&rate=6.184392360945475E-4]:3.917443683088E-1,15[&rate=6.184392360945475E-4]:4.301005326923E-1)[&rate=6.184392360945475E-4]:1.081991268379E-2)[&rate=6.184392360945475E-4]:1.185172898893E-1,18[&rate=6.184392360945475E-4]:5.676569133477E-1)[&rate=6.184392360945475E-4]:1.351523747306E-1,((89[&rate=6.184392360945475E-4]:6.703807528304E-2,88[&rate=6.184392360945475E-4]:5.333944514603E-2)[&rate=6.184392360945475E-4]:2.487738268185E-1,((92[&rate=6.184392360945475E-4]:1.20910422713E-1,(91[&rate=6.184392360945475E-4]:5.586399190672E-2,90[&rate=6.184392360945475E-4]:5.586399190672E-2)[&rate=6.184392360945475E-4]:6.504643080627E-2)[&rate=6.184392360945475E-4]:1.236854742944E-1,(87[&rate=6.184392360945475E-4]:2.209273372101E-1,(83[&rate=6.184392360945475E-4]:7.308121352434E-2,((93[&rate=6.184392360945475E-4]:2.722829208559E-2,86[&rate=6.184392360945475E-4]:1.352966194857E-2)[&rate=6.184392360945475E-4]:5.352407380384E-2,(85[&rate=6.184392360945475E-4]:1.515708829223E-2,84[&rate=6.184392360945475E-4]:1.515708829223E-2)[&rate=6.184392360945475E-4]:5.189664746019E-2)[&rate=6.184392360945475E-4]:6.027477771919E-3)[&rate=6.184392360945475E-4]:1.478461236858E-1)[&rate=6.184392360945475E-4]:9.969929660291E-3)[&rate=6.184392360945475E-4]:7.121600509414E-2)[&rate=6.184392360945475E-4]:8.253535503603E-1)[&rate=6.184392360945475E-4]:1.124204009195E-1,3[&rate=6.184392360945475E-4]:7.001611958473E-1)[&rate=6.184392360945475E-4]:8.631778631751E-1,(((((140[&rate=6.184392360945475E-4]:4.172117696217E-1,11[&rate=6.184392360945475E-4]:4.363898518134E-1)[&rate=6.184392360945475E-4]:2.290380498787E-1,((25[&rate=6.184392360945475E-4]:5.076647645054E-1,20[&rate=6.184392360945475E-4]:4.884866823136E-1)[&rate=6.184392360945475E-4]:1.273027587241E-1,23[&rate=6.184392360945475E-4]:6.240086191198E-1)[&rate=6.184392360945475E-4]:1.263507894214E-1)[&rate=6.184392360945475E-4]:4.107402666953E-1,102[&rate=6.184392360945475E-4]:1.04147437299E-2)[&rate=6.184392360945475E-4]:3.333066601895E-2,(24[&rate=6.184392360945475E-4]:9.227091608969E-1,(1[&rate=6.184392360945475E-4]:4.064819711122E-2,(21[&rate=6.184392360945475E-4]:5.778508251523E-1,28[&rate=6.184392360945475E-4]:6.025083593987E-1)[&rate=6.184392360945475E-4]:2.244412075754E-1)[&rate=6.184392360945475E-4]:1.012390459775E-1)[&rate=6.184392360945475E-4]:2.826800844683E-1)[&rate=6.184392360945475E-4]:2.61399438244E-1,(((((148[&rate=6.184392360945475E-4]:2.182474143179E-1,143[&rate=6.184392360945475E-4]:2.155076882906E-1)[&rate=6.184392360945475E-4]:5.22310198841E-1,(116[&rate=6.184392360945475E-4]:5.02388584001E-1,((111[&rate=6.184392360945475E-4]:1.947116092417E-1,106[&rate=6.184392360945475E-4]:1.782732530773E-1)[&rate=6.184392360945475E-4]:3.667697169494E-3,139[&rate=6.184392360945475E-4]:3.737217721645E-1)[&rate=6.184392360945475E-4]:3.80721606357E-1)[&rate=6.184392360945475E-4]:1.998128647742E-1)[&rate=6.184392360945475E-4]:1.749235115845E-1,((109[&rate=6.184392360945475E-4]:5.695241708697E-1,((108[&rate=6.184392360945475E-4]:3.528776354776E-1,107[&rate=6.184392360945475E-4]:3.556173615049E-1)[&rate=6.184392360945475E-4]:7.140404388919E-2,(114[&rate=6.184392360945475E-4]:4.993712790182E-2,104[&rate=6.184392360945475E-4]:1.102111005046E-1)[&rate=6.184392360945475E-4]:3.168103048895E-1)[&rate=6.184392360945475E-4]:1.233246832839E-1)[&rate=6.184392360945475E-4]:2.737859695205E-1,(115[&rate=6.184392360945475E-4]:6.441046130156E-1,(13[&rate=6.184392360945475E-4]:4.27097519324E-1,19[&rate=6.184392360945475E-4]:4.654536837077E-1)[&rate=6.184392360945475E-4]:2.991988745135E-1)[&rate=6.184392360945475E-4]:1.197534725801E-1)[&rate=6.184392360945475E-4]:1.132668747639E-1)[&rate=6.184392360945475E-4]:5.727744323506E-2,(((105[&rate=6.184392360945475E-4]:4.123796829177E-1,113[&rate=6.184392360945475E-4]:4.397769431915E-1)[&rate=6.184392360945475E-4]:1.569570214584E-1,110[&rate=6.184392360945475E-4]:5.912545125952E-1)[&rate=6.184392360945475E-4]:8.335236363757E-2,((17[&rate=6.184392360945475E-4]:3.978361129651E-1,14[&rate=6.184392360945475E-4]:3.594799485814E-1)[&rate=6.184392360945475E-4]:2.231323201532E-1,(((112[&rate=6.184392360945475E-4]:2.661269230632E-1,117[&rate=6.184392360945475E-4]:2.688666490908E-1)[&rate=6.184392360945475E-4]:2.372111050032E-1,(4[&rate=6.184392360945475E-4]:1.725902175983E-1,30[&rate=6.184392360945475E-4]:3.451929573243E-1)[&rate=6.184392360945475E-4]:2.73213563893E-1)[&rate=6.184392360945475E-4]:1.984445496227E-2,9[&rate=6.184392360945475E-4]:5.149633049466E-1)[&rate=6.184392360945475E-4]:5.942978570585E-2)[&rate=6.184392360945475E-4]:9.74740595529E-2)[&rate=6.184392360945475E-4]:3.365078561291E-1)[&rate=6.184392360945475E-4]:2.540248547502E-1,((141[&rate=6.184392360945475E-4]:1.849017840839E-1,(144[&rate=6.184392360945475E-4]:1.339119003447E-1,145[&rate=6.184392360945475E-4]:1.393913523997E-1)[&rate=6.184392360945475E-4]:4.825015771185E-2)[&rate=6.184392360945475E-4]:2.119778571491E-1,142[&rate=6.184392360945475E-4]:3.996193672606E-1)[&rate=6.184392360945475E-4]:1.043602411632E0)[&rate=6.184392360945475E-4]:1.084984115657E-1)[&rate=6.184392360945475E-4]:2.609339370568E-1)[&rate=6.184392360945475E-4]:1.015296516344E-1)[&rate=6.184392360945475E-4]:8.339621654231E-1)[&rate=6.184392360945475E-4]:4.346339562461E-2)[&rate=6.184392360945475E-4]:2.608880230585E-2,(16[&rate=6.184392360945475E-4]:2.530062274002E0,146[&rate=6.184392360945475E-4]:5.647879271196E-1)[&rate=6.184392360945475E-4]:1.479098411043E-1)[&rate=6.184392360945475E-4]:2.05561230757E-1,(((96[&rate=6.184392360945475E-4]:5.107798506323E-1,99[&rate=6.184392360945475E-4]:5.462989763151E-1)[&rate=6.184392360945475E-4]:2.303505413648E-1,98[&rate=6.184392360945475E-4]:7.547915941827E-1)[&rate=6.184392360945475E-4]:1.356703464599E-1,(95[&rate=6.184392360945475E-4]:5.439452593825E-1,(94[&rate=6.184392360945475E-4]:3.656957001656E-1,100[&rate=6.184392360945475E-4]:3.656957001656E-1)[&rate=6.184392360945475E-4]:9.355010566485E-2)[&rate=6.184392360945475E-4]:3.574456430088E-1)[&rate=6.184392360945475E-4]:3.599377964963E-2)[&rate=6.184392360945475E-4]:1.530427946155E-1,38[&rate=6.184392360945475E-4]:8.827772034324E-1)[&rate=6.184392360945475E-4]:5.216312579917E-1)[&rate=6.184392360945475E-4]:1.120396817566E-1);
tree STATE_63990000 [&joint=-20987.596587273125,lnP=-20987.596587273125] = [&R] ((((((((126[&rate=5.449674866445707E-4]:6.946239184008E-1,((138[&rate=5.449674866445707E-4]:1.781299537705E-1,136[&rate=5.449674866445707E-4]:4.662310445535E-2)[&rate=5.449674866445707E-4]:5.712715908424E-1,135[&rate=5.449674866445707E-4]:5.494015446129E-1)[&rate=5.449674866445707E-4]:5.829796909523E-1)[&rate=5.449674866445707E-4]:4.305261209695E-1,(119[&rate=5.449674866445707E-4]:9.552277104149E-1,120[&rate=5.449674866445707E-4]:8.59337299456E-1)[&rate=5.449674866445707E-4]:9.556248515991E-1)[&rate=5.449674866445707E-4]:3.346900978282E-1,66[&rate=5.449674866445707E-4]:2.126659475135E-1)[&rate=5.449674866445707E-4]:1.013700975923E-1,(((123[&rate=5.449674866445707E-4]:2.16314934615E-1,124[&rate=5.449674866445707E-4]:2.135826941779E-1)[&rate=5.449674866445707E-4]:1.493054656693E-1,122[&rate=5.449674866445707E-4]:3.656204002844E-1)[&rate=5.449674866445707E-4]:2.871323924383E-1,67[&rate=5.449674866445707E-4]:1.51480242382E-1)[&rate=5.449674866445707E-4]:1.625558027238E-1)[&rate=5.449674866445707E-4]:6.375598765839E-1,34[&rate=5.449674866445707E-4]:8.85822230596E-2)[&rate=5.449674866445707E-4]:1.593195591185E-3,(((((((50[&rate=5.449674866445707E-4]:5.654914546699E-1,49[&rate=5.449674866445707E-4]:5.654914546699E-1)[&rate=5.449674866445707E-4]:3.546636107538E-2,(((43[&rate=5.449674866445707E-4]:4.92273163033E-1,((48[&rate=5.449674866445707E-4]:3.77716425844E-1,(41[&rate=5.449674866445707E-4]:1.110161013806E-1,42[&rate=5.449674866445707E-4]:1.164805822549E-1)[&rate=5.449674866445707E-4]:2.229844774689E-1)[&rate=5.449674866445707E-4]:2.68448647924E-2,46[&rate=5.449674866445707E-4]:4.154902523849E-1)[&rate=5.449674866445707E-4]:7.678291064813E-2)[&rate=5.449674866445707E-4]:1.258610743009E-1,51[&rate=5.449674866445707E-4]:5.908118329624E-1)[&rate=5.449674866445707E-4]:1.139283400611E-2,(47[&rate=5.449674866445707E-4]:9.089200059874E-3,44[&rate=5.449674866445707E-4]:3.624719185622E-3)[&rate=5.449674866445707E-4]:6.204378712801E-1)[&rate=5.449674866445707E-4]:4.217629650951E-3)[&rate=5.449674866445707E-4]:2.537581285274E-2,45[&rate=5.449674866445707E-4]:6.509237925323E-1)[&rate=5.449674866445707E-4]:3.135043684372E-1,((((69[&rate=5.449674866445707E-4]:8.343985786678E-1,118[&rate=5.449674866445707E-4]:8.234396745581E-1)[&rate=5.449674866445707E-4]:7.596550210064E-3,(131[&rate=5.449674866445707E-4]:3.208260507082E-1,(130[&rate=5.449674866445707E-4]:2.133496668179E-1,(129[&rate=5.449674866445707E-4]:1.875766661205E-1,132[&rate=5.449674866445707E-4]:1.903163921479E-1)[&rate=5.449674866445707E-4]:2.577300069741E-2)[&rate=5.449674866445707E-4]:1.04736657863E-1)[&rate=5.449674866445707E-4]:3.759635987174E-1)[&rate=5.449674866445707E-4]:7.876728370557E-1,((64[&rate=5.449674866445707E-4]:5.024981894631E-1,(65[&rate=5.449674866445707E-4]:2.894165062281E-1,(62[&rate=5.449674866445707E-4]:3.315204127833E-1,60[&rate=5.449674866445707E-4]:1.397395908656E-1)[&rate=5.449674866445707E-4]:1.496769153626E-1)[&rate=5.449674866445707E-4]:6.239675172821E-2)[&rate=5.449674866445707E-4]:3.88630311201E-1,(61[&rate=5.449674866445707E-4]:2.16908653517E-1,63[&rate=5.449674866445707E-4]:1.75812763106E-1)[&rate=5.449674866445707E-4]:7.15315737558E-1)[&rate=5.449674866445707E-4]:6.864846707488E-1)[&rate=5.449674866445707E-4]:1.645155391609E-1,128[&rate=5.449674866445707E-4]:1.643498573588E0)[&rate=5.449674866445707E-4]:9.432579967338E-2)[&rate=5.449674866445707E-4]:1.104481425207E-1,((35[&rate=5.449674866445707E-4]:1.035009175823E-1,36[&rate=5.449674866445707E-4]:1.500762600481E-1)[&rate=5.449674866445707E-4]:2.43074946585E-2,(127[&rate=5.449674866445707E-4]:2.412275641263E0,121[&rate=5.449674866445707E-4]:1.971179750852E0)[&rate=5.449674866445707E-4]:2.826560586491E-1)[&rate=5.449674866445707E-4]:1.916969802531E-1)[&rate=5.449674866445707E-4]:3.779207507572E-1,(((97[&rate=5.449674866445707E-4]:7.054646906485E-1,((((((22[&rate=5.449674866445707E-4]:5.542854265968E-1,27[&rate=5.449674866445707E-4]:5.707237827612E-1)[&rate=5.449674866445707E-4]:2.759550075025E-1,(((7[&rate=5.449674866445707E-4]:1.5348285684E-1,8[&rate=5.449674866445707E-4]:1.5348285684E-1)[&rate=5.449674866445707E-4]:2.442012540986E-1,26[&rate=5.449674866445707E-4]:5.045334260071E-1)[&rate=5.449674866445707E-4]:2.256898985123E-1,31[&rate=5.449674866445707E-4]:7.740589409578E-1)[&rate=5.449674866445707E-4]:1.109760136896E-1)[&rate=5.449674866445707E-4]:1.738218800299E-1,2[&rate=5.449674866445707E-4]:8.314595744033E-1)[&rate=5.449674866445707E-4]:1.674733853736E0,146[&rate=5.449674866445707E-4]:6.69686204545E-1)[&rate=5.449674866445707E-4]:4.215575012366E-2,147[&rate=5.449674866445707E-4]:6.490004246141E-1)[&rate=5.449674866445707E-4]:8.01291392819E-2,(((39[&rate=5.449674866445707E-4]:4.666689902214E-1,(101[&rate=5.449674866445707E-4]:8.68197144198E-1,(((((23[&rate=5.449674866445707E-4]:8.417598179621E-1,(25[&rate=5.449674866445707E-4]:6.878512936587E-1,20[&rate=5.449674866445707E-4]:6.686732114669E-1)[&rate=5.449674866445707E-4]:1.648674284131E-1)[&rate=5.449674866445707E-4]:6.964281232217E-2,(140[&rate=5.449674866445707E-4]:6.290073238751E-1,11[&rate=5.449674866445707E-4]:6.481854060668E-1)[&rate=5.449674866445707E-4]:1.782857173682E-1)[&rate=5.449674866445707E-4]:3.411556247521E-1,(102[&rate=5.449674866445707E-4]:2.53630858805E-2,(24[&rate=5.449674866445707E-4]:9.962901353884E-1,(1[&rate=5.449674866445707E-4]:1.035903804452E-1,(21[&rate=5.449674866445707E-4]:7.720795662531E-1,28[&rate=5.449674866445707E-4]:7.967371004995E-1)[&rate=5.449674866445707E-4]:9.315464980865E-2)[&rate=5.449674866445707E-4]:1.11877837135E-1)[&rate=5.449674866445707E-4]:1.907167861085E-1)[&rate=5.449674866445707E-4]:7.651023764909E-2)[&rate=5.449674866445707E-4]:4.101127253923E-1,((((((13[&rate=5.449674866445707E-4]:7.409475053506E-1,19[&rate=5.449674866445707E-4]:7.793036697343E-1)[&rate=5.449674866445707E-4]:1.670327755622E-1,115[&rate=5.449674866445707E-4]:8.257885000909E-1)[&rate=5.449674866445707E-4]:1.878676143676E-2,(108[&rate=5.449674866445707E-4]:5.004919936864E-1,(107[&rate=5.449674866445707E-4]:4.692459629803E-1,((114[&rate=5.449674866445707E-4]:3.441423867908E-2,104[&rate=5.449674866445707E-4]:9.468821128185E-2)[&rate=5.449674866445707E-4]:3.704711693005E-1,109[&rate=5.449674866445707E-4]:4.843374627741E-1)[&rate=5.449674866445707E-4]:4.086582397889E-3)[&rate=5.449674866445707E-4]:3.398575673348E-2)[&rate=5.449674866445707E-4]:4.016175144167E-1)[&rate=5.449674866445707E-4]:9.621320158652E-2,((116[&rate=5.449674866445707E-4]:3.829113154822E-1,(106[&rate=5.449674866445707E-4]:1.903969493471E-1,(111[&rate=5.449674866445707E-4]:1.392984996379E-1,139[&rate=5.449674866445707E-4]:3.146409653912E-1)[&rate=5.449674866445707E-4]:6.753680587364E-2)[&rate=5.449674866445707E-4]:2.527883387379E-1)[&rate=5.449674866445707E-4]:3.480505627298E-1,(148[&rate=5.449674866445707E-4]:4.345912022856E-1,143[&rate=5.449674866445707E-4]:4.318514762582E-1)[&rate=5.449674866445707E-4]:3.347268403102E-1)[&rate=5.449674866445707E-4]:2.098265849022E-1)[&rate=5.449674866445707E-4]:2.65456932704E-1,(((105[&rate=5.449674866445707E-4]:5.245974677675E-1,110[&rate=5.449674866445707E-4]:5.465152759865E-1)[&rate=5.449674866445707E-4]:2.507450118355E-1,(17[&rate=5.449674866445707E-4]:5.372744297064E-1,14[&rate=5.449674866445707E-4]:4.989182653227E-1)[&rate=5.449674866445707E-4]:3.03821474554E-1)[&rate=5.449674866445707E-4]:1.660667845252E-1,(113[&rate=5.449674866445707E-4]:8.886769888864E-1,(((117[&rate=5.449674866445707E-4]:4.57821321532E-1,112[&rate=5.449674866445707E-4]:4.550815955044E-1)[&rate=5.449674866445707E-4]:6.739904358354E-2,9[&rate=5.449674866445707E-4]:5.142614610059E-1)[&rate=5.449674866445707E-4]:1.382717120457E-1,(4[&rate=5.449674866445707E-4]:4.347396196623E-1,30[&rate=5.449674866445707E-4]:6.073423593883E-1)[&rate=5.449674866445707E-4]:1.684784848962E-1)[&rate=5.449674866445707E-4]:2.279246377527E-1)[&rate=5.449674866445707E-4]:8.012953551556E-2)[&rate=5.449674866445707E-4]:3.196306522381E-1)[&rate=5.449674866445707E-4]:1.106597349493E-1,((144[&rate=5.449674866445707E-4]:6.658804566302E-1,(141[&rate=5.449674866445707E-4]:3.349891580792E-1,145[&rate=5.449674866445707E-4]:3.377288841067E-1)[&rate=5.449674866445707E-4]:3.336310245784E-1)[&rate=5.449674866445707E-4]:6.934747451123E-2,142[&rate=5.449674866445707E-4]:7.407073831964E-1)[&rate=5.449674866445707E-4]:8.309922681193E-1)[&rate=5.449674866445707E-4]:1.868617400721E-1)[&rate=5.449674866445707E-4]:2.250596802362E-1,(((87[&rate=5.449674866445707E-4]:2.555510096753E-1,(89[&rate=5.449674866445707E-4]:1.038256467706E-1,88[&rate=5.449674866445707E-4]:9.01270166336E-2)[&rate=5.449674866445707E-4]:1.654239930417E-1)[&rate=5.449674866445707E-4]:6.626646255009E-1,(((((86[&rate=5.449674866445707E-4]:9.473235888531E-2,84[&rate=5.449674866445707E-4]:9.473235888531E-2)[&rate=5.449674866445707E-4]:1.00823077741E-2,93[&rate=5.449674866445707E-4]:1.185132967964E-1)[&rate=5.449674866445707E-4]:2.324522467337E-2,85[&rate=5.449674866445707E-4]:1.280598913328E-1)[&rate=5.449674866445707E-4]:1.647184249298E-3,83[&rate=5.449674866445707E-4]:1.297070755821E-1)[&rate=5.449674866445707E-4]:3.784038978076E-1,(92[&rate=5.449674866445707E-4]:1.821024272646E-1,(91[&rate=5.449674866445707E-4]:1.355127093353E-2,90[&rate=5.449674866445707E-4]:1.355127093353E-2)[&rate=5.449674866445707E-4]:1.68551156331E-1)[&rate=5.449674866445707E-4]:3.397071762621E-1)[&rate=5.449674866445707E-4]:4.101046617865E-1)[&rate=5.449674866445707E-4]:4.645623817719E-1,(3[&rate=5.449674866445707E-4]:7.801940600557E-1,(((10[&rate=5.449674866445707E-4]:4.604174074496E-1,15[&rate=5.449674866445707E-4]:4.987735718331E-1)[&rate=5.449674866445707E-4]:1.13754485016E-1,6[&rate=5.449674866445707E-4]:5.577335363012E-1)[&rate=5.449674866445707E-4]:2.532359537899E-2,18[&rate=5.449674866445707E-4]:6.460708303103E-1)[&rate=5.449674866445707E-4]:2.49191722896E-1)[&rate=5.449674866445707E-4]:6.285792949524E-2)[&rate=5.449674866445707E-4]:8.912540135798E-1)[&rate=5.449674866445707E-4]:1.366308670948E-1)[&rate=5.449674866445707E-4]:5.716360050172E-1)[&rate=5.449674866445707E-4]:6.737266103426E-2,16[&rate=5.449674866445707E-4]:2.619534577373E0)[&rate=5.449674866445707E-4]:5.55979548584E-2,40[&rate=5.449674866445707E-4]:5.896396061141E-1)[&rate=5.449674866445707E-4]:8.211290860159E-2)[&rate=5.449674866445707E-4]:1.047504272991E-1)[&rate=5.449674866445707E-4]:7.32663657061E-2,((98[&rate=5.449674866445707E-4]:7.107412532785E-1,(96[&rate=5.449674866445707E-4]:6.368566073723E-1,99[&rate=5.449674866445707E-4]:6.723757330552E-1)[&rate=5.449674866445707E-4]:6.022344372055E-2)[&rate=5.449674866445707E-4]:1.979374315016E-1,(95[&rate=5.449674866445707E-4]:7.537537631783E-1,(94[&rate=5.449674866445707E-4]:1.46925901111E-1,100[&rate=5.449674866445707E-4]:1.46925901111E-1)[&rate=5.449674866445707E-4]:5.221284085152E-1)[&rate=5.449674866445707E-4]:1.658538833505E-1)[&rate=5.449674866445707E-4]:6.9505923487E-2)[&rate=5.449674866445707E-4]:3.755565683748E-1,38[&rate=5.449674866445707E-4]:1.157019865167E0)[&rate=5.449674866445707E-4]:1.427717246E-1)[&rate=5.449674866445707E-4]:1.917989245014E-1,(((59[&rate=5.449674866445707E-4]:5.02249639709E-1,((56[&rate=5.449674866445707E-4]:3.575209295883E-1,55[&rate=5.449674866445707E-4]:3.575209295883E-1)[&rate=5.449674866445707E-4]:1.019064320837E-1,(37[&rate=5.449674866445707E-4]:4.600773069185E-1,((54[&rate=5.449674866445707E-4]:5.630796383682E-2,58[&rate=5.449674866445707E-4]:1.136850130172E-1)[&rate=5.449674866445707E-4]:3.271066781167E-1,57[&rate=5.449674866445707E-4]:4.243982485109E-1)[&rate=5.449674866445707E-4]:1.599327245345E-4)[&rate=5.449674866445707E-4]:4.579814218529E-2)[&rate=5.449674866445707E-4]:3.462555672542E-2)[&rate=5.449674866445707E-4]:1.955555595929E-1,68[&rate=5.449674866445707E-4]:6.48624871433E-1)[&rate=5.449674866445707E-4]:5.252357643578E-1,(125[&rate=5.449674866445707E-4]:9.581748549605E-1,((((77[&rate=5.449674866445707E-4]:4.771033281425E-1,((79[&rate=5.449674866445707E-4]:9.053734158746E-2,71[&rate=5.449674866445707E-4]:6.314008131343E-2)[&rate=5.449674866445707E-4]:2.055333578285E-1,(82[&rate=5.449674866445707E-4]:2.692466582899E-1,(78[&rate=5.449674866445707E-4]:9.625506687558E-2,72[&rate=5.449674866445707E-4]:7.433725865627E-2)[&rate=5.449674866445707E-4]:1.647724133322E-1)[&rate=5.449674866445707E-4]:3.504321920817E-2)[&rate=5.449674866445707E-4]:1.454161903704E-1)[&rate=5.449674866445707E-4]:2.892495370955E-2,((80[&rate=5.449674866445707E-4]:5.169361504139E-2,81[&rate=5.449674866445707E-4]:5.169361504139E-2)[&rate=5.449674866445707E-4]:2.76197178311E-1,73[&rate=5.449674866445707E-4]:3.772058618456E-1)[&rate=5.449674866445707E-4]:1.343018720612E-1)[&rate=5.449674866445707E-4]:3.249077854591E-1,((70[&rate=5.449674866445707E-4]:3.86873609787E-1,(76[&rate=5.449674866445707E-4]:3.812695723079E-1,74[&rate=5.449674866445707E-4]:3.812695723079E-1)[&rate=5.449674866445707E-4]:4.396020186256E-2)[&rate=5.449674866445707E-4]:1.243405785865E-1,75[&rate=5.449674866445707E-4]:5.495703527569E-1)[&rate=5.449674866445707E-4]:2.868451666089E-1)[&rate=5.449674866445707E-4]:7.540983600159E-1,(53[&rate=5.449674866445707E-4]:7.920830361439E-1,(((103[&rate=5.449674866445707E-4]:4.618205868512E-1,(29[&rate=5.449674866445707E-4]:4.913853045208E-1,(5[&rate=5.449674866445707E-4]:1.321095955804E-1,12[&rate=5.449674866445707E-4]:1.704657599638E-1)[&rate=5.449674866445707E-4]:2.140702294884E-1)[&rate=5.449674866445707E-4]:2.033119946592E-1)[&rate=5.449674866445707E-4]:1.912400531416E0,52[&rate=5.449674866445707E-4]:7.099273837062E-1)[&rate=5.449674866445707E-4]:6.967389271274E-2,(137[&rate=5.449674866445707E-4]:9.472332956975E-1,(133[&rate=5.449674866445707E-4]:8.974587200353E-1,134[&rate=5.449674866445707E-4]:8.673217337341E-1)[&rate=5.449674866445707E-4]:8.67868525124E-3)[&rate=5.449674866445707E-4]:6.473466467892E-1)[&rate=5.449674866445707E-4]:2.067848103635E-2)[&rate=5.449674866445707E-4]:5.196778462571E-2)[&rate=5.449674866445707E-4]:3.245065478521E-1)[&rate=5.449674866445707E-4]:3.823524474971E-1)[&rate=5.449674866445707E-4]:2.630850697339E-1)[&rate=5.449674866445707E-4]:6.396404952846E-2)[&rate=5.449674866445707E-4]:6.615063448541E-2,33[&rate=5.449674866445707E-4]:1.398876969718E-1)[&rate=5.449674866445707E-4]:7.804943688765E-2,32[&rate=5.449674866445707E-4]:2.124576818048E-1);
tree STATE_64080000 [&joint=-20961.714450459625,lnP=-20961.714450459625] = [&R] ((32[&rate=6.657361210596795E-4]:2.697821285342E-2,33[&rate=6.657361210596795E-4]:3.245766490813E-2)[&rate=6.657361210596795E-4]:6.791832013004E-2,(((((((((((50[&rate=6.657361210596795E-4]:3.977249056703E-1,49[&rate=6.657361210596795E-4]:3.977249056703E-1)[&rate=6.657361210596795E-4]:1.840933973478E-1,((51[&rate=6.657361210596795E-4]:4.960304549768E-1,44[&rate=6.657361210596795E-4]:5.178883784741E-1)[&rate=6.657361210596795E-4]:7.706977657535E-2,((41[&rate=6.657361210596795E-4]:3.440863049251E-1,(48[&rate=6.657361210596795E-4]:1.603834202258E-1,42[&rate=6.657361210596795E-4]:1.221320541056E-1)[&rate=6.657361210596795E-4]:2.274187316937E-1)[&rate=6.657361210596795E-4]:1.18023137859E-1,(43[&rate=6.657361210596795E-4]:4.569128451292E-1,46[&rate=6.657361210596795E-4]:4.569128451292E-1)[&rate=6.657361210596795E-4]:5.984140639787E-2)[&rate=6.657361210596795E-4]:8.366838439661E-2)[&rate=6.657361210596795E-4]:1.418255234014E-2)[&rate=6.657361210596795E-4]:9.353874228073E-3,47[&rate=6.657361210596795E-4]:6.239590624919E-1)[&rate=6.657361210596795E-4]:6.034911276328E-2,45[&rate=6.657361210596795E-4]:6.761114539438E-1)[&rate=6.657361210596795E-4]:2.663332209786E-1,128[&rate=6.657361210596795E-4]:1.715840887214E0)[&rate=6.657361210596795E-4]:3.052517878013E-2,(((65[&rate=6.657361210596795E-4]:1.69504574705E-1,(60[&rate=6.657361210596795E-4]:1.679057685208E-1,(62[&rate=6.657361210596795E-4]:2.793495182907E-1,64[&rate=6.657361210596795E-4]:2.382536278797E-1)[&rate=6.657361210596795E-4]:8.033707214781E-2)[&rate=6.657361210596795E-4]:1.598806184208E-3)[&rate=6.657361210596795E-4]:5.417068426318E-1,(61[&rate=6.657361210596795E-4]:8.171625630459E-2,63[&rate=6.657361210596795E-4]:4.062036589355E-2)[&rate=6.657361210596795E-4]:8.212759829499E-1)[&rate=6.657361210596795E-4]:9.34256978981E-1,(((132[&rate=6.657361210596795E-4]:4.969524999384E-2,129[&rate=6.657361210596795E-4]:4.695552396648E-2)[&rate=6.657361210596795E-4]:1.790822576216E-1,(130[&rate=6.657361210596795E-4]:9.515185513997E-2,131[&rate=6.657361210596795E-4]:9.789158116732E-2)[&rate=6.657361210596795E-4]:1.308859264481E-1)[&rate=6.657361210596795E-4]:4.39920744647E-1,(69[&rate=6.657361210596795E-4]:5.345184216033E-1,118[&rate=6.657361210596795E-4]:5.235595174937E-1)[&rate=6.657361210596795E-4]:2.793853101113E-1)[&rate=6.657361210596795E-4]:1.03430439063E0)[&rate=6.657361210596795E-4]:4.884287515576E-2)[&rate=6.657361210596795E-4]:9.76294238995E-2,(((35[&rate=6.657361210596795E-4]:1.957665287203E-2,121[&rate=6.657361210596795E-4]:2.145604050132E0)[&rate=6.657361210596795E-4]:1.161097578162E-1,36[&rate=6.657361210596795E-4]:1.822617531539E-1)[&rate=6.657361210596795E-4]:8.883141970612E-2,127[&rate=6.657361210596795E-4]:2.791641118065E0)[&rate=6.657361210596795E-4]:9.071053621141E-2)[&rate=6.657361210596795E-4]:4.406461401645E-1,((146[&rate=6.657361210596795E-4]:9.221050546955E-1,(39[&rate=6.657361210596795E-4]:6.213260251678E-1,(147[&rate=6.657361210596795E-4]:6.465134555222E-1,((((97[&rate=6.657361210596795E-4]:2.981583461515E-1,(101[&rate=6.657361210596795E-4]:9.750535499378E-1,(((((((((111[&rate=6.657361210596795E-4]:2.330434934607E-1,139[&rate=6.657361210596795E-4]:4.083859592141E-1)[&rate=6.657361210596795E-4]:6.023815466946E-2,106[&rate=6.657361210596795E-4]:2.768432919658E-1)[&rate=6.657361210596795E-4]:1.687830393912E-1,116[&rate=6.657361210596795E-4]:3.853523587543E-1)[&rate=6.657361210596795E-4]:2.102950488395E-1,(148[&rate=6.657361210596795E-4]:2.920368877539E-1,143[&rate=6.657361210596795E-4]:2.892971617266E-1)[&rate=6.657361210596795E-4]:3.419666842235E-1)[&rate=6.657361210596795E-4]:1.687555094379E-1,((((114[&rate=6.657361210596795E-4]:1.81052559453E-2,104[&rate=6.657361210596795E-4]:7.837922854808E-2)[&rate=6.657361210596795E-4]:3.101905175106E-1,(107[&rate=6.657361210596795E-4]:2.353843716575E-1,108[&rate=6.657361210596795E-4]:2.326446456302E-1)[&rate=6.657361210596795E-4]:1.531853744011E-1)[&rate=6.657361210596795E-4]:1.495306521806E-1,109[&rate=6.657361210596795E-4]:5.57278480431E-1)[&rate=6.657361210596795E-4]:2.026178515238E-1,((13[&rate=6.657361210596795E-4]:1.603895556568E-1,19[&rate=6.657361210596795E-4]:1.987457200404E-1)[&rate=6.657361210596795E-4]:3.046398769173E-1,115[&rate=6.657361210596795E-4]:3.828376517522E-1)[&rate=6.657361210596795E-4]:2.976066254082E-1)[&rate=6.657361210596795E-4]:8.395863987131E-2)[&rate=6.657361210596795E-4]:1.823105795878E-1,(((110[&rate=6.657361210596795E-4]:3.785198224088E-1,105[&rate=6.657361210596795E-4]:3.566020141897E-1)[&rate=6.657361210596795E-4]:1.000876946893E-1,113[&rate=6.657361210596795E-4]:4.840869691527E-1)[&rate=6.657361210596795E-4]:3.35650517733E-1,((9[&rate=6.657361210596795E-4]:3.033064821482E-1,117[&rate=6.657361210596795E-4]:3.142653862579E-1)[&rate=6.657361210596795E-4]:3.371190753425E-1,((112[&rate=6.657361210596795E-4]:4.573078974758E-1,(4[&rate=6.657361210596795E-4]:1.782918696317E-1,30[&rate=6.657361210596795E-4]:3.508946093577E-1)[&rate=6.657361210596795E-4]:2.214817812689E-1)[&rate=6.657361210596795E-4]:1.355985817552E-1,(17[&rate=6.657361210596795E-4]:4.050674078163E-1,14[&rate=6.657361210596795E-4]:3.667112434326E-1)[&rate=6.657361210596795E-4]:2.261952357983E-1)[&rate=6.657361210596795E-4]:5.573825634184E-2)[&rate=6.657361210596795E-4]:1.71092751313E-1)[&rate=6.657361210596795E-4]:2.091677905555E-1)[&rate=6.657361210596795E-4]:4.424312740041E-3,((141[&rate=6.657361210596795E-4]:8.541090057556E-2,(144[&rate=6.657361210596795E-4]:5.487708295788E-2,145[&rate=6.657361210596795E-4]:6.035653501282E-2)[&rate=6.657361210596795E-4]:2.779409159033E-2)[&rate=6.657361210596795E-4]:2.063989840941E-2,142[&rate=6.657361210596795E-4]:1.087905250126E-1)[&rate=6.657361210596795E-4]:1.097141804895E0)[&rate=6.657361210596795E-4]:1.215120588407E-1,(((((25[&rate=6.657361210596795E-4]:4.2027892327E-1,20[&rate=6.657361210596795E-4]:4.011008410782E-1)[&rate=6.657361210596795E-4]:1.74342011199E-1,23[&rate=6.657361210596795E-4]:5.836620303593E-1)[&rate=6.657361210596795E-4]:1.027095308248E-2,(140[&rate=6.657361210596795E-4]:4.138113380584E-1,11[&rate=6.657361210596795E-4]:4.329894202501E-1)[&rate=6.657361210596795E-4]:7.601205634244E-2)[&rate=6.657361210596795E-4]:5.243452936927E-1,(24[&rate=6.657361210596795E-4]:9.38600569473E-1,((28[&rate=6.657361210596795E-4]:6.593291438976E-1,21[&rate=6.657361210596795E-4]:6.346716096512E-1)[&rate=6.657361210596795E-4]:2.23404395988E-1,1[&rate=6.657361210596795E-4]:9.643217002261E-2)[&rate=6.657361210596795E-4]:6.134648164217E-2)[&rate=6.657361210596795E-4]:1.906366117711E-1)[&rate=6.657361210596795E-4]:5.193524492978E-2,102[&rate=6.657361210596795E-4]:1.95285905575E-2)[&rate=6.657361210596795E-4]:6.134045572491E-2)[&rate=6.657361210596795E-4]:2.329289373301E-2,((((18[&rate=6.657361210596795E-4]:5.154858259289E-1,3[&rate=6.657361210596795E-4]:4.004173327783E-1)[&rate=6.657361210596795E-4]:2.018920631334E-2,6[&rate=6.657361210596795E-4]:4.726613336121E-1)[&rate=6.657361210596795E-4]:1.982814053271E-2,(10[&rate=6.657361210596795E-4]:3.638656400073E-1,15[&rate=6.657361210596795E-4]:4.022218043908E-1)[&rate=6.657361210596795E-4]:1.450621903018E-1)[&rate=6.657361210596795E-4]:2.656643931836E-1,(((92[&rate=6.657361210596795E-4]:1.320359817387E-1,(91[&rate=6.657361210596795E-4]:8.480199878416E-2,90[&rate=6.657361210596795E-4]:8.480199878416E-2)[&rate=6.657361210596795E-4]:4.723398295457E-2)[&rate=6.657361210596795E-4]:2.033680783176E-1,(((86[&rate=6.657361210596795E-4]:5.196598135504E-3,85[&rate=6.657361210596795E-4]:5.196598135504E-3)[&rate=6.657361210596795E-4]:2.173230964047E-1,((84[&rate=6.657361210596795E-4]:3.21315250969E-2,93[&rate=6.657361210596795E-4]:4.583015523391E-2)[&rate=6.657361210596795E-4]:6.992193505125E-2,83[&rate=6.657361210596795E-4]:1.020534601481E-1)[&rate=6.657361210596795E-4]:1.20466234392E-1)[&rate=6.657361210596795E-4]:7.072519851296E-2,87[&rate=6.657361210596795E-4]:2.932448930531E-1)[&rate=6.657361210596795E-4]:2.846053686615E-2)[&rate=6.657361210596795E-4]:1.965014161172E-1,(89[&rate=6.657361210596795E-4]:1.420237253425E-1,88[&rate=6.657361210596795E-4]:1.283250952055E-1)[&rate=6.657361210596795E-4]:3.89881750831E-1)[&rate=6.657361210596795E-4]:7.276182541686E-1)[&rate=6.657361210596795E-4]:3.953231411801E-1)[&rate=6.657361210596795E-4]:8.763710619774E-1)[&rate=6.657361210596795E-4]:3.673072065736E-1)[&rate=6.657361210596795E-4]:1.365041611577E-1,((98[&rate=6.657361210596795E-4]:5.212757481965E-1,((94[&rate=6.657361210596795E-4]:1.192787082671E-1,100[&rate=6.657361210596795E-4]:1.192787082671E-1)[&rate=6.657361210596795E-4]:2.346732651997E-1,95[&rate=6.657361210596795E-4]:4.386514270189E-1)[&rate=6.657361210596795E-4]:9.355328292635E-2)[&rate=6.657361210596795E-4]:7.693111308299E-2,(99[&rate=6.657361210596795E-4]:4.377925534046E-1,96[&rate=6.657361210596795E-4]:4.022734277217E-1)[&rate=6.657361210596795E-4]:1.822722313721E-1)[&rate=6.657361210596795E-4]:3.590919794219E-2)[&rate=6.657361210596795E-4]:3.350836589035E-2,(16[&rate=6.657361210596795E-4]:2.434287984348E0,((((7[&rate=6.657361210596795E-4]:1.990079007966E-1,8[&rate=6.657361210596795E-4]:1.990079007966E-1)[&rate=6.657361210596795E-4]:1.509518092299E-1,26[&rate=6.657361210596795E-4]:4.56809025095E-1)[&rate=6.657361210596795E-4]:3.296520731914E-1,(31[&rate=6.657361210596795E-4]:7.399947681004E-1,(22[&rate=6.657361210596795E-4]:4.418778090182E-1,27[&rate=6.657361210596795E-4]:4.583161651826E-1)[&rate=6.657361210596795E-4]:2.433224385341E-1)[&rate=6.657361210596795E-4]:9.030194662439E-2)[&rate=6.657361210596795E-4]:1.713092135993E-1,2[&rate=6.657361210596795E-4]:7.7420866805E-1)[&rate=6.657361210596795E-4]:1.53131219301E0)[&rate=6.657361210596795E-4]:1.904140663349E-1)[&rate=6.657361210596795E-4]:3.419559738585E-2,40[&rate=6.657361210596795E-4]:5.734047219516E-1)[&rate=6.657361210596795E-4]:1.573168439024E-2)[&rate=6.657361210596795E-4]:3.218961882592E-2)[&rate=6.657361210596795E-4]:1.805604502928E-1)[&rate=6.657361210596795E-4]:1.526191558431E-1,38[&rate=6.657361210596795E-4]:8.861996203746E-1)[&rate=6.657361210596795E-4]:4.720403329111E-1)[&rate=6.657361210596795E-4]:5.413663778841E-2,((((124[&rate=6.657361210596795E-4]:1.540324867454E-2,123[&rate=6.657361210596795E-4]:1.813548911167E-2)[&rate=6.657361210596795E-4]:2.381900690076E-1,122[&rate=6.657361210596795E-4]:2.563255581192E-1)[&rate=6.657361210596795E-4]:5.476043253365E-1,67[&rate=6.657361210596795E-4]:3.026573331151E-1)[&rate=6.657361210596795E-4]:5.814086282174E-2,((126[&rate=6.657361210596795E-4]:1.028016050075E0,(((138[&rate=6.657361210596795E-4]:1.879110618127E-1,136[&rate=6.657361210596795E-4]:5.640421249748E-2)[&rate=6.657361210596795E-4]:5.39526389452E-1,135[&rate=6.657361210596795E-4]:5.274374512647E-1)[&rate=6.657361210596795E-4]:1.807191325664E-1,(120[&rate=6.657361210596795E-4]:5.840009271144E-1,119[&rate=6.657361210596795E-4]:6.798913380733E-1)[&rate=6.657361210596795E-4]:3.762104512372E-1)[&rate=6.657361210596795E-4]:7.576167834079E-1)[&rate=6.657361210596795E-4]:3.651994899881E-1,66[&rate=6.657361210596795E-4]:1.460413503777E-1)[&rate=6.657361210596795E-4]:2.147568455591E-1)[&rate=6.657361210596795E-4]:4.492129486218E-1)[&rate=6.657361210596795E-4]:6.89795958953E-2,34[&rate=6.657361210596795E-4]:1.597704182389E-2)[&rate=6.657361210596795E-4]:2.228595900591E-2,((((52[&rate=6.657361210596795E-4]:6.160022833991E-1,(103[&rate=6.657361210596795E-4]:6.807843025604E-1,(29[&rate=6.657361210596795E-4]:4.808088227045E-1,(5[&rate=6.657361210596795E-4]:1.319158558692E-1,12[&rate=6.657361210596795E-4]:1.702720202526E-1)[&rate=6.657361210596795E-4]:2.036874873833E-1)[&rate=6.657361210596795E-4]:4.328521921847E-1)[&rate=6.657361210596795E-4]:1.5995117154E0)[&rate=6.657361210596795E-4]:1.084041017691E-1,(53[&rate=6.657361210596795E-4]:6.698006796736E-1,((((80[&rate=6.657361210596795E-4]:1.554013428642E-1,81[&rate=6.657361210596795E-4]:1.554013428642E-1)[&rate=6.657361210596795E-4]:3.375164105795E-1,(((73[&rate=6.657361210596795E-4]:2.939010121674E-1,77[&rate=6.657361210596795E-4]:2.884215601127E-1)[&rate=6.657361210596795E-4]:9.508163297654E-2,71[&rate=6.657361210596795E-4]:3.204894944591E-1)[&rate=6.657361210596795E-4]:9.299567837547E-2,(((72[&rate=6.657361210596795E-4]:3.500321834107E-2,78[&rate=6.657361210596795E-4]:5.692102656039E-2)[&rate=6.657361210596795E-4]:2.186313396622E-1,82[&rate=6.657361210596795E-4]:2.837715443047E-1)[&rate=6.657361210596795E-4]:5.77538851207E-2,79[&rate=6.657361210596795E-4]:3.333062513433E-1)[&rate=6.657361210596795E-4]:1.075761817653E-1)[&rate=6.657361210596795E-4]:6.025449841736E-2)[&rate=6.657361210596795E-4]:1.238666983916E-1,((70[&rate=6.657361210596795E-4]:4.814332716002E-1,(74[&rate=6.657361210596795E-4]:4.142733076491E-1,76[&rate=6.657361210596795E-4]:4.142733076491E-1)[&rate=6.657361210596795E-4]:1.055161283346E-1)[&rate=6.657361210596795E-4]:8.159584372808E-2,75[&rate=6.657361210596795E-4]:6.013852797118E-1)[&rate=6.657361210596795E-4]:6.471424061659E-2)[&rate=6.657361210596795E-4]:6.324317239978E-1,(133[&rate=6.657361210596795E-4]:8.651540103835E-1,(137[&rate=6.657361210596795E-4]:4.313951424453E-1,134[&rate=6.657361210596795E-4]:3.601622657331E-1)[&rate=6.657361210596795E-4]:4.748547583493E-1)[&rate=6.657361210596795E-4]:4.689936722987E-1)[&rate=6.657361210596795E-4]:1.177324939596E-1)[&rate=6.657361210596795E-4]:4.640898418324E-2)[&rate=6.657361210596795E-4]:6.154027463548E-1,125[&rate=6.657361210596795E-4]:1.12122989655E0)[&rate=6.657361210596795E-4]:7.096005106891E-2,((59[&rate=6.657361210596795E-4]:4.403255354664E-1,(((54[&rate=6.657361210596795E-4]:2.149439443356E-1,(57[&rate=6.657361210596795E-4]:2.249045119408E-1,37[&rate=6.657361210596795E-4]:2.604236376239E-1)[&rate=6.657361210596795E-4]:3.102303895214E-2)[&rate=6.657361210596795E-4]:1.516947849971E-2,58[&rate=6.657361210596795E-4]:2.874904720156E-1)[&rate=6.657361210596795E-4]:1.038009227381E-1,(56[&rate=6.657361210596795E-4]:3.084770516868E-1,55[&rate=6.657361210596795E-4]:3.084770516868E-1)[&rate=6.657361210596795E-4]:5.549193869518E-2)[&rate=6.657361210596795E-4]:6.81598237728E-2)[&rate=6.657361210596795E-4]:1.798675378378E-1,68[&rate=6.657361210596795E-4]:5.710127454352E-1)[&rate=6.657361210596795E-4]:4.545105355174E-1)[&rate=6.657361210596795E-4]:4.234740562795E-1)[&rate=6.657361210596795E-4]:7.855134037275E-2);
tree STATE_64170000 [&joint=-20998.01447391253,lnP=-20998.01447391253] = [&R] ((33[&rate=5.118535247614272E-4]:1.731618289803E-1,32[&rate=5.118535247614272E-4]:1.676823769256E-1)[&rate=5.118535247614272E-4]:2.719662487493E-2,((((66[&rate=5.118535247614272E-4]:4.939572326302E-1,((122[&rate=5.118535247614272E-4]:3.858952313652E-1,(123[&rate=5.118535247614272E-4]:3.079320727334E-1,124[&rate=5.118535247614272E-4]:3.051998322962E-1)[&rate=5.118535247614272E-4]:7.796315863188E-2)[&rate=5.118535247614272E-4]:3.905304846724E-1,67[&rate=5.118535247614272E-4]:2.75153165697E-1)[&rate=5.118535247614272E-4]:2.188040669332E-1)[&rate=5.118535247614272E-4]:5.32760776693E-2,(126[&rate=5.118535247614272E-4]:1.077536855287E0,(120[&rate=5.118535247614272E-4]:9.597496877963E-1,(119[&rate=5.118535247614272E-4]:1.03683644147E0,((138[&rate=5.118535247614272E-4]:1.345538563262E-1,136[&rate=5.118535247614272E-4]:3.047007010974E-3)[&rate=5.118535247614272E-4]:5.910486301771E-1,135[&rate=5.118535247614272E-4]:5.256024865032E-1)[&rate=5.118535247614272E-4]:1.632887494875E-1)[&rate=5.118535247614272E-4]:1.880365728508E-2)[&rate=5.118535247614272E-4]:8.075992791757E-1)[&rate=5.118535247614272E-4]:7.168706446973E-1)[&rate=5.118535247614272E-4]:4.416991871078E-1,(((((128[&rate=5.118535247614272E-4]:1.527333945316E0,((((64[&rate=5.118535247614272E-4]:1.933119600136E-1,60[&rate=5.118535247614272E-4]:4.262702850694E-2)[&rate=5.118535247614272E-4]:1.592369083397E-1,65[&rate=5.118535247614272E-4]:2.018639368466E-1)[&rate=5.118535247614272E-4]:2.517060352475E-1,62[&rate=5.118535247614272E-4]:6.453507940119E-1)[&rate=5.118535247614272E-4]:2.642823251148E-1,(61[&rate=5.118535247614272E-4]:1.367541783363E-1,63[&rate=5.118535247614272E-4]:9.565828792523E-2)[&rate=5.118535247614272E-4]:7.728789407904E-1)[&rate=5.118535247614272E-4]:7.574268535869E-1)[&rate=5.118535247614272E-4]:2.587395630317E-1,(((132[&rate=5.118535247614272E-4]:2.247551021554E-1,(129[&rate=5.118535247614272E-4]:1.92248156176E-1,(130[&rate=5.118535247614272E-4]:1.100987902543E-1,131[&rate=5.118535247614272E-4]:1.128385162817E-1)[&rate=5.118535247614272E-4]:8.214936592173E-2)[&rate=5.118535247614272E-4]:2.976721995197E-2)[&rate=5.118535247614272E-4]:4.560785420151E-1,118[&rate=5.118535247614272E-4]:8.150802195131E-1)[&rate=5.118535247614272E-4]:8.535991890811E-3,69[&rate=5.118535247614272E-4]:8.345751155135E-1)[&rate=5.118535247614272E-4]:1.102183324342E0)[&rate=5.118535247614272E-4]:2.471144689043E-1,((51[&rate=5.118535247614272E-4]:8.444979252763E-1,((44[&rate=5.118535247614272E-4]:6.623199244694E-1,((49[&rate=5.118535247614272E-4]:3.904671476011E-1,50[&rate=5.118535247614272E-4]:3.904671476011E-1)[&rate=5.118535247614272E-4]:1.676333649936E-1,47[&rate=5.118535247614272E-4]:5.908873978404E-1)[&rate=5.118535247614272E-4]:7.689700750325E-2)[&rate=5.118535247614272E-4]:2.019103778999E-2,((43[&rate=5.118535247614272E-4]:5.204854134654E-1,(48[&rate=5.118535247614272E-4]:4.546260065851E-1,(42[&rate=5.118535247614272E-4]:3.660241900746E-1,41[&rate=5.118535247614272E-4]:3.605597092004E-1)[&rate=5.118535247614272E-4]:5.035045039024E-2)[&rate=5.118535247614272E-4]:5.493044513177E-2)[&rate=5.118535247614272E-4]:4.4543587298E-2,46[&rate=5.118535247614272E-4]:5.650290007634E-1)[&rate=5.118535247614272E-4]:1.229464423702E-1)[&rate=5.118535247614272E-4]:1.838448865142E-1)[&rate=5.118535247614272E-4]:1.264662221524E-1,45[&rate=5.118535247614272E-4]:9.900898304889E-1)[&rate=5.118535247614272E-4]:2.697019344722E-1)[&rate=5.118535247614272E-4]:3.620774003954E-2,(36[&rate=5.118535247614272E-4]:5.802319698114E-1,(127[&rate=5.118535247614272E-4]:2.737895145973E0,(121[&rate=5.118535247614272E-4]:2.245906673867E0,35[&rate=5.118535247614272E-4]:1.198792766063E-1)[&rate=5.118535247614272E-4]:5.089258169581E-2)[&rate=5.118535247614272E-4]:3.628847690435E-1)[&rate=5.118535247614272E-4]:6.971966658558E-3)[&rate=5.118535247614272E-4]:2.6739766418E-1,((((146[&rate=5.118535247614272E-4]:6.473900194089E-1,((((22[&rate=5.118535247614272E-4]:3.256330390129E-1,27[&rate=5.118535247614272E-4]:3.420713951773E-1)[&rate=5.118535247614272E-4]:4.162851115076E-1,31[&rate=5.118535247614272E-4]:7.967126710685E-1)[&rate=5.118535247614272E-4]:2.014988694036E-2,((7[&rate=5.118535247614272E-4]:3.936733795106E-1,8[&rate=5.118535247614272E-4]:3.936733795106E-1)[&rate=5.118535247614272E-4]:1.357074150906E-1,26[&rate=5.118535247614272E-4]:6.362301096697E-1)[&rate=5.118535247614272E-4]:1.367968319008E-1)[&rate=5.118535247614272E-4]:6.511075872323E-1,2[&rate=5.118535247614272E-4]:1.240572884967E0)[&rate=5.118535247614272E-4]:1.243324358036E0)[&rate=5.118535247614272E-4]:2.101752095219E-2,((101[&rate=5.118535247614272E-4]:5.044565107763E-1,((((((((148[&rate=5.118535247614272E-4]:4.308768773666E-1,143[&rate=5.118535247614272E-4]:4.281371513392E-1)[&rate=5.118535247614272E-4]:3.5338251885E-1,116[&rate=5.118535247614272E-4]:7.459032318329E-1)[&rate=5.118535247614272E-4]:7.401264574577E-2,(139[&rate=5.118535247614272E-4]:8.13691505339E-1,(111[&rate=5.118535247614272E-4]:3.670161282925E-1,106[&rate=5.118535247614272E-4]:3.505777721281E-1)[&rate=5.118535247614272E-4]:2.713329112931E-1)[&rate=5.118535247614272E-4]:2.582791667602E-1)[&rate=5.118535247614272E-4]:7.92290194637E-2,(((((114[&rate=5.118535247614272E-4]:2.161759302235E-1,104[&rate=5.118535247614272E-4]:2.764499028262E-1)[&rate=5.118535247614272E-4]:1.423548365943E-1,(107[&rate=5.118535247614272E-4]:2.600372393007E-1,108[&rate=5.118535247614272E-4]:2.572975132734E-1)[&rate=5.118535247614272E-4]:1.587675001198E-1)[&rate=5.118535247614272E-4]:7.820982485919E-2,109[&rate=5.118535247614272E-4]:5.161926464715E-1)[&rate=5.118535247614272E-4]:1.517698961071E-1,(13[&rate=5.118535247614272E-4]:3.285050581795E-1,19[&rate=5.118535247614272E-4]:3.668612225631E-1)[&rate=5.118535247614272E-4]:3.421972104265E-1)[&rate=5.118535247614272E-4]:8.845620904764E-2,115[&rate=5.118535247614272E-4]:6.769666968318E-1)[&rate=5.118535247614272E-4]:2.221782002106E-1)[&rate=5.118535247614272E-4]:1.300241070512E-3,((((4[&rate=5.118535247614272E-4]:2.66908095839E-1,30[&rate=5.118535247614272E-4]:4.39510835565E-1)[&rate=5.118535247614272E-4]:2.350108777247E-1,(112[&rate=5.118535247614272E-4]:3.575050290023E-1,117[&rate=5.118535247614272E-4]:3.602447550299E-1)[&rate=5.118535247614272E-4]:2.019481911365E-1)[&rate=5.118535247614272E-4]:1.287002861395E-1,(((17[&rate=5.118535247614272E-4]:2.942645632062E-1,14[&rate=5.118535247614272E-4]:2.559083988225E-1)[&rate=5.118535247614272E-4]:3.439383013889E-1,113[&rate=5.118535247614272E-4]:5.998467002115E-1)[&rate=5.118535247614272E-4]:3.293877470456E-2,9[&rate=5.118535247614272E-4]:6.24566296834E-1)[&rate=5.118535247614272E-4]:5.536803136236E-2)[&rate=5.118535247614272E-4]:7.288963299216E-2,(105[&rate=5.118535247614272E-4]:5.851477795216E-1,110[&rate=5.118535247614272E-4]:6.070655877406E-1)[&rate=5.118535247614272E-4]:1.484980994752E-1)[&rate=5.118535247614272E-4]:2.215937796642E-1)[&rate=5.118535247614272E-4]:1.651913394464E-1,(((145[&rate=5.118535247614272E-4]:4.117062906399E-1,141[&rate=5.118535247614272E-4]:4.089665646123E-1)[&rate=5.118535247614272E-4]:5.339398817687E-2,144[&rate=5.118535247614272E-4]:4.596208267619E-1)[&rate=5.118535247614272E-4]:1.899753201414E-1,142[&rate=5.118535247614272E-4]:6.550755989582E-1)[&rate=5.118535247614272E-4]:6.653553991493E-1)[&rate=5.118535247614272E-4]:1.525950204195E-1,(((24[&rate=5.118535247614272E-4]:1.05449963829E0,(1[&rate=5.118535247614272E-4]:1.234335772185E-1,(28[&rate=5.118535247614272E-4]:7.742349083595E-1,21[&rate=5.118535247614272E-4]:7.495773741131E-1)[&rate=5.118535247614272E-4]:1.355000387219E-1)[&rate=5.118535247614272E-4]:1.502441432628E-1)[&rate=5.118535247614272E-4]:2.152137115993E-1,102[&rate=5.118535247614272E-4]:1.080695142724E-1)[&rate=5.118535247614272E-4]:7.622635441254E-2,((23[&rate=5.118535247614272E-4]:7.33891621039E-1,(20[&rate=5.118535247614272E-4]:3.564769916072E-1,25[&rate=5.118535247614272E-4]:3.75655073799E-1)[&rate=5.118535247614272E-4]:3.691954513497E-1)[&rate=5.118535247614272E-4]:2.588959776683E-2,(140[&rate=5.118535247614272E-4]:5.265146468835E-1,11[&rate=5.118535247614272E-4]:5.456927290753E-1)[&rate=5.118535247614272E-4]:1.291569828813E-1)[&rate=5.118535247614272E-4]:5.751995813859E-1)[&rate=5.118535247614272E-4]:4.215480737614E-2)[&rate=5.118535247614272E-4]:8.294228419349E-2,(((((89[&rate=5.118535247614272E-4]:1.843299826634E-2,88[&rate=5.118535247614272E-4]:4.734368129326E-3)[&rate=5.118535247614272E-4]:2.271754727395E-1,((92[&rate=5.118535247614272E-4]:8.565332664456E-2,(91[&rate=5.118535247614272E-4]:3.49537743269E-2,90[&rate=5.118535247614272E-4]:3.49537743269E-2)[&rate=5.118535247614272E-4]:5.069955231765E-2)[&rate=5.118535247614272E-4]:1.328051842464E-1,(((85[&rate=5.118535247614272E-4]:4.750101884391E-2,83[&rate=5.118535247614272E-4]:4.750101884391E-2)[&rate=5.118535247614272E-4]:4.999847534764E-2,84[&rate=5.118535247614272E-4]:9.749949419155E-2)[&rate=5.118535247614272E-4]:2.131599090901E-2,(93[&rate=5.118535247614272E-4]:1.123887987195E-1,86[&rate=5.118535247614272E-4]:9.869016858249E-2)[&rate=5.118535247614272E-4]:2.012531651807E-2)[&rate=5.118535247614272E-4]:8.594439565339E-2)[&rate=5.118535247614272E-4]:2.714996011486E-2)[&rate=5.118535247614272E-4]:1.13948185104E-2,87[&rate=5.118535247614272E-4]:2.433046593792E-1)[&rate=5.118535247614272E-4]:7.594657847609E-1,3[&rate=5.118535247614272E-4]:4.630444167429E-1)[&rate=5.118535247614272E-4]:3.461145714804E-1,((6[&rate=5.118535247614272E-4]:3.96094287014E-1,18[&rate=5.118535247614272E-4]:4.591079856442E-1)[&rate=5.118535247614272E-4]:7.95153740655E-2,(10[&rate=5.118535247614272E-4]:3.36235340621E-1,15[&rate=5.118535247614272E-4]:3.745915050045E-1)[&rate=5.118535247614272E-4]:1.558126766229E-1)[&rate=5.118535247614272E-4]:3.856041216642E-1)[&rate=5.118535247614272E-4]:4.97494246004E-1)[&rate=5.118535247614272E-4]:2.005430025766E-1)[&rate=5.118535247614272E-4]:1.000524278197E0,((40[&rate=5.118535247614272E-4]:4.634813588335E-1,147[&rate=5.118535247614272E-4]:5.208584080138E-1)[&rate=5.118535247614272E-4]:4.825183341897E-2,((16[&rate=5.118535247614272E-4]:2.461846952619E0,39[&rate=5.118535247614272E-4]:3.763540265015E-1)[&rate=5.118535247614272E-4]:1.300106872225E-1,97[&rate=5.118535247614272E-4]:4.353264623578E-1)[&rate=5.118535247614272E-4]:5.36847852846E-3)[&rate=5.118535247614272E-4]:2.008343772684E-2)[&rate=5.118535247614272E-4]:1.637233114688E-2)[&rate=5.118535247614272E-4]:2.289516166817E-1,((96[&rate=5.118535247614272E-4]:6.155686638858E-1,99[&rate=5.118535247614272E-4]:6.510877895687E-1)[&rate=5.118535247614272E-4]:1.347266706177E-1,(((94[&rate=5.118535247614272E-4]:1.599557673509E-1,100[&rate=5.118535247614272E-4]:1.599557673509E-1)[&rate=5.118535247614272E-4]:8.604974497987E-2,95[&rate=5.118535247614272E-4]:3.307049658828E-1)[&rate=5.118535247614272E-4]:2.425656830268E-1,98[&rate=5.118535247614272E-4]:5.623416871609E-1)[&rate=5.118535247614272E-4]:2.016148495283E-1)[&rate=5.118535247614272E-4]:1.415993416649E-1)[&rate=5.118535247614272E-4]:1.205110901826E-1,38[&rate=5.118535247614272E-4]:8.293456570614E-1)[&rate=5.118535247614272E-4]:5.810460476383E-1)[&rate=5.118535247614272E-4]:1.809062392231E-1)[&rate=5.118535247614272E-4]:7.387385216774E-2,(34[&rate=5.118535247614272E-4]:5.638861864357E-3,((((52[&rate=5.118535247614272E-4]:7.661861505087E-1,(103[&rate=5.118535247614272E-4]:6.695279782991E-1,(29[&rate=5.118535247614272E-4]:5.252724062105E-1,(5[&rate=5.118535247614272E-4]:2.686568329965E-1,12[&rate=5.118535247614272E-4]:3.0701299738E-1)[&rate=5.118535247614272E-4]:1.11410093762E-1)[&rate=5.118535247614272E-4]:3.771322844174E-1)[&rate=5.118535247614272E-4]:1.760951906771E0)[&rate=5.118535247614272E-4]:1.764681941291E-1,(((133[&rate=5.118535247614272E-4]:7.758244829199E-1,(137[&rate=5.118535247614272E-4]:6.376100907535E-1,134[&rate=5.118535247614272E-4]:5.663772140413E-1)[&rate=5.118535247614272E-4]:1.793102825774E-1)[&rate=5.118535247614272E-4]:7.278991040479E-1,53[&rate=5.118535247614272E-4]:7.216440899996E-1)[&rate=5.118535247614272E-4]:6.375476675182E-2,((75[&rate=5.118535247614272E-4]:5.635287329603E-1,(70[&rate=5.118535247614272E-4]:4.107264680111E-1,(74[&rate=5.118535247614272E-4]:2.513137646239E-1,76[&rate=5.118535247614272E-4]:2.513137646239E-1)[&rate=5.118535247614272E-4]:1.977688677706E-1)[&rate=5.118535247614272E-4]:1.144461005658E-1)[&rate=5.118535247614272E-4]:1.348091628503E-1,((((79[&rate=5.118535247614272E-4]:2.954449476209E-1,(78[&rate=5.118535247614272E-4]:3.412760088903E-2,72[&rate=5.118535247614272E-4]:1.220979266971E-2)[&rate=5.118535247614272E-4]:2.613173467319E-1)[&rate=5.118535247614272E-4]:3.116795387874E-3,82[&rate=5.118535247614272E-4]:3.067809210909E-1)[&rate=5.118535247614272E-4]:2.057680727699E-1,(80[&rate=5.118535247614272E-4]:4.301584592245E-2,81[&rate=5.118535247614272E-4]:4.301584592245E-2)[&rate=5.118535247614272E-4]:4.530947917739E-1)[&rate=5.118535247614272E-4]:1.193335959636E-3,(71[&rate=5.118535247614272E-4]:4.224062787025E-1,(77[&rate=5.118535247614272E-4]:2.475701303256E-1,73[&rate=5.118535247614272E-4]:2.530495823803E-1)[&rate=5.118535247614272E-4]:2.37849847007E-1)[&rate=5.118535247614272E-4]:5.571961276182E-2)[&rate=5.118535247614272E-4]:1.517188536615E-1)[&rate=5.118535247614272E-4]:8.335240195529E-1)[&rate=5.118535247614272E-4]:1.49058766575E-1)[&rate=5.118535247614272E-4]:4.415771353989E-1,125[&rate=5.118535247614272E-4]:1.165652245064E0)[&rate=5.118535247614272E-4]:3.20366961307E-1,((((((37[&rate=5.118535247614272E-4]:8.543026604469E-2,54[&rate=5.118535247614272E-4]:8.927533804245E-3)[&rate=5.118535247614272E-4]:1.209046733817E-1,58[&rate=5.118535247614272E-4]:1.872092563662E-1)[&rate=5.118535247614272E-4]:1.642300372657E-1,(57[&rate=5.118535247614272E-4]:2.394918322979E-1,59[&rate=5.118535247614272E-4]:2.367595918608E-1)[&rate=5.118535247614272E-4]:9.555401871106E-2)[&rate=5.118535247614272E-4]:3.57185180999E-2,56[&rate=5.118535247614272E-4]:3.598354073601E-1)[&rate=5.118535247614272E-4]:1.372682758632E-1,55[&rate=5.118535247614272E-4]:4.971036832233E-1)[&rate=5.118535247614272E-4]:2.260920617137E-1,68[&rate=5.118535247614272E-4]:6.822121383797E-1)[&rate=5.118535247614272E-4]:6.371404013246E-1)[&rate=5.118535247614272E-4]:9.702065856242E-2)[&rate=5.118535247614272E-4]:1.941537890806E-1)[&rate=5.118535247614272E-4]:1.700415907469E-2);
tree STATE_64260000 [&joint=-20974.92869293886,lnP=-20974.92869293886] = [&R] (((((((((137[&rate=6.080927372425557E-4]:6.797164070708E-1,(133[&rate=6.080927372425557E-4]:4.8217052863E-1,134[&rate=6.080927372425557E-4]:4.520335423288E-1)[&rate=6.080927372425557E-4]:1.564499880297E-1)[&rate=6.080927372425557E-4]:7.94453553017E-1,((75[&rate=6.080927372425557E-4]:5.55339043446E-1,((74[&rate=6.080927372425557E-4]:3.405336277954E-1,76[&rate=6.080927372425557E-4]:3.405336277954E-1)[&rate=6.080927372425557E-4]:1.312123067913E-1,70[&rate=6.080927372425557E-4]:4.333897702032E-1)[&rate=6.080927372425557E-4]:8.359310885936E-2)[&rate=6.080927372425557E-4]:2.741444796649E-1,((82[&rate=6.080927372425557E-4]:5.444284765785E-1,(79[&rate=6.080927372425557E-4]:3.48038962034E-1,(78[&rate=6.080927372425557E-4]:1.484465725606E-1,72[&rate=6.080927372425557E-4]:1.265287643412E-1)[&rate=6.080927372425557E-4]:1.995923894734E-1)[&rate=6.080927372425557E-4]:1.881703364625E-1)[&rate=6.080927372425557E-4]:1.636784341613E-1,((77[&rate=6.080927372425557E-4]:3.920979445757E-1,(71[&rate=6.080927372425557E-4]:2.340818371395E-1,73[&rate=6.080927372425557E-4]:3.025749878244E-1)[&rate=6.080927372425557E-4]:9.500240880599E-2)[&rate=6.080927372425557E-4]:9.415660655428E-3,(80[&rate=6.080927372425557E-4]:1.569976800495E-1,81[&rate=6.080927372425557E-4]:1.569976800495E-1)[&rate=6.080927372425557E-4]:2.006803087432E-1)[&rate=6.080927372425557E-4]:3.339905657828E-1)[&rate=6.080927372425557E-4]:8.84999000424E-2)[&rate=6.080927372425557E-4]:5.679741082096E-1)[&rate=6.080927372425557E-4]:6.234038127573E-2,(((103[&rate=6.080927372425557E-4]:6.754617890934E-1,(29[&rate=6.080927372425557E-4]:4.059547917957E-1,(5[&rate=6.080927372425557E-4]:2.009006298725E-1,12[&rate=6.080927372425557E-4]:2.39256794256E-1)[&rate=6.080927372425557E-4]:5.984868247113E-2)[&rate=6.080927372425557E-4]:5.023837096265E-1)[&rate=6.080927372425557E-4]:1.591600884672E0,52[&rate=6.080927372425557E-4]:6.027689392048E-1)[&rate=6.080927372425557E-4]:1.153222635272E-1,53[&rate=6.080927372425557E-4]:7.098944814206E-1)[&rate=6.080927372425557E-4]:3.440472563601E-3)[&rate=6.080927372425557E-4]:2.486353795503E-1,125[&rate=6.080927372425557E-4]:7.515878198733E-1)[&rate=6.080927372425557E-4]:3.591649894569E-1,(((((55[&rate=6.080927372425557E-4]:2.811131398458E-1,56[&rate=6.080927372425557E-4]:2.811131398458E-1)[&rate=6.080927372425557E-4]:7.590529278144E-2,(58[&rate=6.080927372425557E-4]:3.16329877285E-1,(57[&rate=6.080927372425557E-4]:1.674337755842E-1,37[&rate=6.080927372425557E-4]:2.029529012673E-1)[&rate=6.080927372425557E-4]:1.325026590778E-1)[&rate=6.080927372425557E-4]:6.801095971399E-2)[&rate=6.080927372425557E-4]:3.084752513556E-2,54[&rate=6.080927372425557E-4]:3.578113129542E-1)[&rate=6.080927372425557E-4]:3.43460250006E-2,59[&rate=6.080927372425557E-4]:4.30408704075E-1)[&rate=6.080927372425557E-4]:1.713618159886E-1,68[&rate=6.080927372425557E-4]:5.525901921946E-1)[&rate=6.080927372425557E-4]:3.914959504688E-1)[&rate=6.080927372425557E-4]:4.165474754046E-1,(((66[&rate=6.080927372425557E-4]:6.433827950909E-2,(126[&rate=6.080927372425557E-4]:1.039647169521E0,(119[&rate=6.080927372425557E-4]:1.711568397379E0,(((138[&rate=6.080927372425557E-4]:1.728963722001E-1,136[&rate=6.080927372425557E-4]:4.138952288494E-2)[&rate=6.080927372425557E-4]:3.881224555447E-1,135[&rate=6.080927372425557E-4]:3.610188277448E-1)[&rate=6.080927372425557E-4]:2.305818262965E-1,120[&rate=6.080927372425557E-4]:8.436554485618E-1)[&rate=6.080927372425557E-4]:7.720225378579E-1)[&rate=6.080927372425557E-4]:1.137812947865E-1)[&rate=6.080927372425557E-4]:2.718652996727E-1)[&rate=6.080927372425557E-4]:3.290197614515E-1,(67[&rate=6.080927372425557E-4]:5.210218986243E-2,((122[&rate=6.080927372425557E-4]:2.674042991719E-1,124[&rate=6.080927372425557E-4]:2.646720587347E-1)[&rate=6.080927372425557E-4]:2.217780208385E-3,123[&rate=6.080927372425557E-4]:2.696220793803E-1)[&rate=6.080927372425557E-4]:2.837526608228E-1)[&rate=6.080927372425557E-4]:3.412558510981E-1)[&rate=6.080927372425557E-4]:3.939763103062E-1,((35[&rate=6.080927372425557E-4]:1.619026642358E-1,((((128[&rate=6.080927372425557E-4]:1.161269402968E0,((65[&rate=6.080927372425557E-4]:2.982839496387E-1,(64[&rate=6.080927372425557E-4]:3.763091459601E-1,(62[&rate=6.080927372425557E-4]:2.65871685702E-1,60[&rate=6.080927372425557E-4]:7.409086378423E-2)[&rate=6.080927372425557E-4]:1.515333506692E-1)[&rate=6.080927372425557E-4]:7.265973518529E-2)[&rate=6.080927372425557E-4]:1.346668122541E-1,(61[&rate=6.080927372425557E-4]:1.63169135089E-1,63[&rate=6.080927372425557E-4]:1.22073244678E-1)[&rate=6.080927372425557E-4]:4.615624487215E-1)[&rate=6.080927372425557E-4]:6.762638465543E-1)[&rate=6.080927372425557E-4]:6.068148076809E-2,((((130[&rate=6.080927372425557E-4]:2.511133939201E-1,131[&rate=6.080927372425557E-4]:2.538531199474E-1)[&rate=6.080927372425557E-4]:5.076896052288E-2,129[&rate=6.080927372425557E-4]:3.01882354443E-1)[&rate=6.080927372425557E-4]:7.749922762986E-3,132[&rate=6.080927372425557E-4]:3.123720032333E-1)[&rate=6.080927372425557E-4]:7.227987704248E-1,(69[&rate=6.080927372425557E-4]:9.900687532563E-1,118[&rate=6.080927372425557E-4]:9.791098491467E-1)[&rate=6.080927372425557E-4]:1.90307499854E-1)[&rate=6.080927372425557E-4]:1.922595621322E-1)[&rate=6.080927372425557E-4]:2.608714573121E-1,(((((((42[&rate=6.080927372425557E-4]:1.162810294739E-1,41[&rate=6.080927372425557E-4]:1.108165485996E-1)[&rate=6.080927372425557E-4]:2.035773928988E-1,48[&rate=6.080927372425557E-4]:3.581097884929E-1)[&rate=6.080927372425557E-4]:4.864295194386E-2,(43[&rate=6.080927372425557E-4]:3.632441503976E-1,46[&rate=6.080927372425557E-4]:3.632441503976E-1)[&rate=6.080927372425557E-4]:5.443755178767E-2)[&rate=6.080927372425557E-4]:1.146332870534E-1,45[&rate=6.080927372425557E-4]:5.241182679273E-1)[&rate=6.080927372425557E-4]:8.181123837672E-3,51[&rate=6.080927372425557E-4]:5.131737087048E-1)[&rate=6.080927372425557E-4]:3.938094250444E-2,(49[&rate=6.080927372425557E-4]:4.900379744768E-1,50[&rate=6.080927372425557E-4]:4.900379744768E-1)[&rate=6.080927372425557E-4]:5.705219585826E-2)[&rate=6.080927372425557E-4]:6.814809655289E-3,(47[&rate=6.080927372425557E-4]:3.59290462156E-1,44[&rate=6.080927372425557E-4]:3.538259812817E-1)[&rate=6.080927372425557E-4]:2.274014030801E-1)[&rate=6.080927372425557E-4]:1.309309848318E-1)[&rate=6.080927372425557E-4]:8.817772045785E-2,(36[&rate=6.080927372425557E-4]:8.703844741314E-2,(127[&rate=6.080927372425557E-4]:2.581558694434E0,121[&rate=6.080927372425557E-4]:2.140462804023E0)[&rate=6.080927372425557E-4]:2.602769818502E-2)[&rate=6.080927372425557E-4]:1.76983327055E-3)[&rate=6.080927372425557E-4]:1.196697260179E-1)[&rate=6.080927372425557E-4]:4.668796550957E-1,((((147[&rate=6.080927372425557E-4]:4.971841215837E-1,39[&rate=6.080927372425557E-4]:4.398070724033E-1)[&rate=6.080927372425557E-4]:2.297850442826E-3,((16[&rate=6.080927372425557E-4]:2.472671572643E0,146[&rate=6.080927372425557E-4]:5.073972257608E-1)[&rate=6.080927372425557E-4]:4.385732394641E-2,((31[&rate=6.080927372425557E-4]:9.476143308803E-1,((26[&rate=6.080927372425557E-4]:6.238114152609E-1,(7[&rate=6.080927372425557E-4]:2.936540914801E-1,8[&rate=6.080927372425557E-4]:2.936540914801E-1)[&rate=6.080927372425557E-4]:2.233080087122E-1)[&rate=6.080927372425557E-4]:6.723768162995E-2,(22[&rate=6.080927372425557E-4]:9.340737472147E-2,27[&rate=6.080927372425557E-4]:1.098457308858E-1)[&rate=6.080927372425557E-4]:5.866828180597E-1)[&rate=6.080927372425557E-4]:2.127296175511E-1)[&rate=6.080927372425557E-4]:2.236788289627E-1,2[&rate=6.080927372425557E-4]:9.43895899569E-1)[&rate=6.080927372425557E-4]:1.443865873733E0)[&rate=6.080927372425557E-4]:1.106895237386E-2)[&rate=6.080927372425557E-4]:2.433025690533E-1,(((99[&rate=6.080927372425557E-4]:6.531650179599E-1,98[&rate=6.080927372425557E-4]:6.313070944627E-1)[&rate=6.080927372425557E-4]:2.534215584166E-3,(96[&rate=6.080927372425557E-4]:6.191736598086E-1,((100[&rate=6.080927372425557E-4]:3.364844875921E-1,95[&rate=6.080927372425557E-4]:4.211839411441E-1)[&rate=6.080927372425557E-4]:1.965691841479E-1,((94[&rate=6.080927372425557E-4]:4.941160248324E-1,97[&rate=6.080927372425557E-4]:3.684329647233E-1)[&rate=6.080927372425557E-4]:1.381323496081E-2,(101[&rate=6.080927372425557E-4]:1.13832448857E0,((((((141[&rate=6.080927372425557E-4]:2.019929536953E-1,144[&rate=6.080927372425557E-4]:1.99253227668E-1)[&rate=6.080927372425557E-4]:1.127853404324E-1,145[&rate=6.080927372425557E-4]:3.175180201553E-1)[&rate=6.080927372425557E-4]:1.407664492898E-1,142[&rate=6.080927372425557E-4]:4.582844694451E-1)[&rate=6.080927372425557E-4]:1.084491397011E0,(((110[&rate=6.080927372425557E-4]:4.884480667231E-1,(117[&rate=6.080927372425557E-4]:4.613150324555E-1,105[&rate=6.080927372425557E-4]:4.311780461541E-1)[&rate=6.080927372425557E-4]:3.535221234989E-2)[&rate=6.080927372425557E-4]:4.569022071844E-1,(((112[&rate=6.080927372425557E-4]:3.951249667046E-1,(4[&rate=6.080927372425557E-4]:1.273078583774E-1,30[&rate=6.080927372425557E-4]:2.999105981034E-1)[&rate=6.080927372425557E-4]:2.10282861752E-1)[&rate=6.080927372425557E-4]:1.147957735476E-1,113[&rate=6.080927372425557E-4]:5.099207402522E-1)[&rate=6.080927372425557E-4]:9.061169228531E-2,(9[&rate=6.080927372425557E-4]:4.944642915064E-1,(17[&rate=6.080927372425557E-4]:2.536522269707E-1,14[&rate=6.080927372425557E-4]:2.15296062587E-1)[&rate=6.080927372425557E-4]:2.873874070015E-1)[&rate=6.080927372425557E-4]:9.784896294907E-2)[&rate=6.080927372425557E-4]:3.502972934247E-1)[&rate=6.080927372425557E-4]:2.98606453973E-1,(((13[&rate=6.080927372425557E-4]:4.570461357292E-1,19[&rate=6.080927372425557E-4]:4.954023001129E-1)[&rate=6.080927372425557E-4]:4.009200952466E-1,((((114[&rate=6.080927372425557E-4]:6.878475261347E-2,104[&rate=6.080927372425557E-4]:1.290587252162E-1)[&rate=6.080927372425557E-4]:1.898841217595E-1,108[&rate=6.080927372425557E-4]:3.162031209483E-1)[&rate=6.080927372425557E-4]:1.148208577722E-1,(109[&rate=6.080927372425557E-4]:3.537603636677E-1,107[&rate=6.080927372425557E-4]:3.345822814759E-1)[&rate=6.080927372425557E-4]:9.918142327195E-2)[&rate=6.080927372425557E-4]:2.480691137896E-1,115[&rate=6.080927372425557E-4]:6.215588459347E-1)[&rate=6.080927372425557E-4]:1.542156042192E-1)[&rate=6.080927372425557E-4]:8.813593422944E-2,((116[&rate=6.080927372425557E-4]:5.323848691437E-1,((106[&rate=6.080927372425557E-4]:2.149808285825E-1,111[&rate=6.080927372425557E-4]:2.314191847468E-1)[&rate=6.080927372425557E-4]:8.01266046452E-2,139[&rate=6.080927372425557E-4]:4.868882551454E-1)[&rate=6.080927372425557E-4]:2.975514085188E-1)[&rate=6.080927372425557E-4]:9.905674952153E-2,(148[&rate=6.080927372425557E-4]:2.800174824341E-1,143[&rate=6.080927372425557E-4]:2.772777564067E-1)[&rate=6.080927372425557E-4]:3.897803006148E-1)[&rate=6.080927372425557E-4]:2.324687657182E-1)[&rate=6.080927372425557E-4]:3.0333401473E-1)[&rate=6.080927372425557E-4]:1.207369467948E-1)[&rate=6.080927372425557E-4]:1.459365158791E-1,((102[&rate=6.080927372425557E-4]:1.565178326473E-1,(((28[&rate=6.080927372425557E-4]:6.550130105737E-1,21[&rate=6.080927372425557E-4]:6.303554763273E-1)[&rate=6.080927372425557E-4]:3.547423575482E-1,1[&rate=6.080927372425557E-4]:2.23453998259E-1)[&rate=6.080927372425557E-4]:5.768174761238E-2,24[&rate=6.080927372425557E-4]:1.06195766368E0)[&rate=6.080927372425557E-4]:2.56204004584E-1)[&rate=6.080927372425557E-4]:1.292704247252E-2,((11[&rate=6.080927372425557E-4]:4.598289045759E-1,140[&rate=6.080927372425557E-4]:4.406508223842E-1)[&rate=6.080927372425557E-4]:1.133879517793E-1,(23[&rate=6.080927372425557E-4]:5.017875516778E-1,(20[&rate=6.080927372425557E-4]:4.026494609371E-1,25[&rate=6.080927372425557E-4]:4.218275431288E-1)[&rate=6.080927372425557E-4]:9.091891265867E-2)[&rate=6.080927372425557E-4]:1.563608115265E-1)[&rate=6.080927372425557E-4]:6.619814434222E-1)[&rate=6.080927372425557E-4]:2.726921647498E-1)[&rate=6.080927372425557E-4]:9.582246863384E-2,(((6[&rate=6.080927372425557E-4]:4.399622500855E-1,(18[&rate=6.080927372425557E-4]:4.649191156649E-1,3[&rate=6.080927372425557E-4]:3.498506225143E-1)[&rate=6.080927372425557E-4]:3.805683305069E-2)[&rate=6.080927372425557E-4]:3.897709752278E-2,(10[&rate=6.080927372425557E-4]:3.235347116627E-1,15[&rate=6.080927372425557E-4]:3.618908760462E-1)[&rate=6.080927372425557E-4]:1.718429921099E-1)[&rate=6.080927372425557E-4]:3.036994510026E-1,((87[&rate=6.080927372425557E-4]:2.254847195748E-1,((92[&rate=6.080927372425557E-4]:5.607088208377E-2,(91[&rate=6.080927372425557E-4]:1.640184864456E-2,90[&rate=6.080927372425557E-4]:1.640184864456E-2)[&rate=6.080927372425557E-4]:3.966903343921E-2)[&rate=6.080927372425557E-4]:8.942980670874E-2,(84[&rate=6.080927372425557E-4]:4.667050981328E-3,93[&rate=6.080927372425557E-4]:1.836568111834E-2)[&rate=6.080927372425557E-4]:1.271350076742E-1)[&rate=6.080927372425557E-4]:9.368266091927E-2)[&rate=6.080927372425557E-4]:7.578278625463E-2,((89[&rate=6.080927372425557E-4]:4.389264309241E-2,88[&rate=6.080927372425557E-4]:3.01940129554E-2)[&rate=6.080927372425557E-4]:2.286733111948E-1,((86[&rate=6.080927372425557E-4]:7.485049369387E-2,83[&rate=6.080927372425557E-4]:7.485049369387E-2)[&rate=6.080927372425557E-4]:2.675215958411E-2,85[&rate=6.080927372425557E-4]:1.01602653278E-1)[&rate=6.080927372425557E-4]:1.572646708722E-1)[&rate=6.080927372425557E-4]:4.240018167924E-2)[&rate=6.080927372425557E-4]:9.690425256582E-1)[&rate=6.080927372425557E-4]:8.046357783857E-1)[&rate=6.080927372425557E-4]:6.058444321215E-1)[&rate=6.080927372425557E-4]:2.881241214741E-1)[&rate=6.080927372425557E-4]:2.512441194672E-2)[&rate=6.080927372425557E-4]:2.601069845096E-2)[&rate=6.080927372425557E-4]:1.006448052608E-3)[&rate=6.080927372425557E-4]:1.785687648203E-1,40[&rate=6.080927372425557E-4]:6.839947743209E-1)[&rate=6.080927372425557E-4]:1.412717578531E-3)[&rate=6.080927372425557E-4]:4.148202564794E-2,38[&rate=6.080927372425557E-4]:6.585835066183E-1)[&rate=6.080927372425557E-4]:5.725642592287E-1)[&rate=6.080927372425557E-4]:1.585520319352E-1)[&rate=6.080927372425557E-4]:2.557862902912E-2)[&rate=6.080927372425557E-4]:6.171286099173E-2,34[&rate=6.080927372425557E-4]:1.16121426575E-2)[&rate=6.080927372425557E-4]:1.22438585744E-2,32[&rate=6.080927372425557E-4]:1.938193012812E-3)[&rate=6.080927372425557E-4]:5.002791601189E-2,33[&rate=6.080927372425557E-4]:5.744556107942E-2);
tree STATE_64350000 [&joint=-20967.943488232097,lnP=-20967.943488232097] = [&R] (33[&rate=5.89836152955251E-4]:6.540306283783E-2,(32[&rate=5.89836152955251E-4]:3.545682945698E-2,((((((((103[&rate=5.89836152955251E-4]:5.612659579077E-1,(29[&rate=5.89836152955251E-4]:5.037460358492E-1,(5[&rate=5.89836152955251E-4]:1.499572166565E-1,12[&rate=5.89836152955251E-4]:1.8831338104E-1)[&rate=5.89836152955251E-4]:2.085833397407E-1)[&rate=5.89836152955251E-4]:2.903966343873E-1)[&rate=5.89836152955251E-4]:1.537936946621E0,((133[&rate=5.89836152955251E-4]:4.887832395772E-1,(134[&rate=5.89836152955251E-4]:1.288568603054E-1,137[&rate=5.89836152955251E-4]:2.000897370176E-1)[&rate=5.89836152955251E-4]:3.297893929707E-1)[&rate=5.89836152955251E-4]:6.699264727915E-1,52[&rate=5.89836152955251E-4]:3.848269367118E-1)[&rate=5.89836152955251E-4]:5.008223325642E-2)[&rate=5.89836152955251E-4]:1.045864692772E-1,53[&rate=5.89836152955251E-4]:5.31298917934E-1)[&rate=5.89836152955251E-4]:9.634054106586E-2,((((74[&rate=5.89836152955251E-4]:3.75419483613E-1,70[&rate=5.89836152955251E-4]:3.370633192295E-1)[&rate=5.89836152955251E-4]:1.177072358533E-1,76[&rate=5.89836152955251E-4]:4.931267194663E-1)[&rate=5.89836152955251E-4]:1.358047662041E-1,75[&rate=5.89836152955251E-4]:6.289314856704E-1)[&rate=5.89836152955251E-4]:2.776851271003E-1,((80[&rate=5.89836152955251E-4]:2.821875668723E-2,81[&rate=5.89836152955251E-4]:2.821875668723E-2)[&rate=5.89836152955251E-4]:6.763851103783E-1,((77[&rate=5.89836152955251E-4]:2.72473114937E-1,73[&rate=5.89836152955251E-4]:2.779525669917E-1)[&rate=5.89836152955251E-4]:4.67841210167E-1,(((71[&rate=5.89836152955251E-4]:1.99639853945E-1,79[&rate=5.89836152955251E-4]:2.270371142191E-1)[&rate=5.89836152955251E-4]:9.482196961735E-2,(78[&rate=5.89836152955251E-4]:3.954580262398E-2,72[&rate=5.89836152955251E-4]:1.762799440466E-2)[&rate=5.89836152955251E-4]:2.823132812124E-1)[&rate=5.89836152955251E-4]:2.583837003806E-1,82[&rate=5.89836152955251E-4]:5.884619622991E-1)[&rate=5.89836152955251E-4]:1.244551025309E-1)[&rate=5.89836152955251E-4]:8.125158399898E-3)[&rate=5.89836152955251E-4]:1.526976772121E-1)[&rate=5.89836152955251E-4]:4.674859048413E-1)[&rate=5.89836152955251E-4]:2.25925413826E-1,125[&rate=5.89836152955251E-4]:6.431823591647E-1)[&rate=5.89836152955251E-4]:3.136670998102E-1,((57[&rate=5.89836152955251E-4]:3.106294468231E-1,(((56[&rate=5.89836152955251E-4]:2.121333773006E-1,55[&rate=5.89836152955251E-4]:2.121333773006E-1)[&rate=5.89836152955251E-4]:2.806544848596E-2,37[&rate=5.89836152955251E-4]:2.866469132184E-1)[&rate=5.89836152955251E-4]:5.182700174143E-2,((54[&rate=5.89836152955251E-4]:1.694274271051E-1,59[&rate=5.89836152955251E-4]:2.076787932253E-1)[&rate=5.89836152955251E-4]:6.25229671845E-3,58[&rate=5.89836152955251E-4]:2.330567730038E-1)[&rate=5.89836152955251E-4]:8.629145889589E-2)[&rate=5.89836152955251E-4]:7.674657546371E-3)[&rate=5.89836152955251E-4]:1.00805016962E-1,68[&rate=5.89836152955251E-4]:3.59521895479E-1)[&rate=5.89836152955251E-4]:4.306608968292E-1)[&rate=5.89836152955251E-4]:2.480731656657E-1,((((((((132[&rate=5.89836152955251E-4]:1.015715312946E-1,129[&rate=5.89836152955251E-4]:9.883180526728E-2)[&rate=5.89836152955251E-4]:1.26189310636E-1,130[&rate=5.89836152955251E-4]:2.250211159033E-1)[&rate=5.89836152955251E-4]:7.813658469381E-2,131[&rate=5.89836152955251E-4]:3.058974266244E-1)[&rate=5.89836152955251E-4]:2.395219192168E-1,(118[&rate=5.89836152955251E-4]:5.7326504774E-1,69[&rate=5.89836152955251E-4]:5.842239518497E-1)[&rate=5.89836152955251E-4]:1.064008734437E-1)[&rate=5.89836152955251E-4]:6.986592987819E-1,(128[&rate=5.89836152955251E-4]:1.234456637402E0,(((65[&rate=5.89836152955251E-4]:1.374656033825E-1,(60[&rate=5.89836152955251E-4]:7.699572950492E-2,64[&rate=5.89836152955251E-4]:2.276806610116E-1)[&rate=5.89836152955251E-4]:6.046987387761E-2)[&rate=5.89836152955251E-4]:1.857160838072E-2,62[&rate=5.89836152955251E-4]:3.47818033681E-1)[&rate=5.89836152955251E-4]:4.230778992477E-1,(61[&rate=5.89836152955251E-4]:3.721179443967E-1,63[&rate=5.89836152955251E-4]:3.310220539856E-1)[&rate=5.89836152955251E-4]:3.987779885321E-1)[&rate=5.89836152955251E-4]:6.032867318702E-1)[&rate=5.89836152955251E-4]:4.142555166848E-3)[&rate=5.89836152955251E-4]:2.890455811214E-1,(((49[&rate=5.89836152955251E-4]:3.305974915246E-1,50[&rate=5.89836152955251E-4]:3.305974915246E-1)[&rate=5.89836152955251E-4]:1.554692099377E-1,((51[&rate=5.89836152955251E-4]:1.977333693784E-1,44[&rate=5.89836152955251E-4]:2.195912928756E-1)[&rate=5.89836152955251E-4]:2.723346186457E-1,(43[&rate=5.89836152955251E-4]:4.093421896053E-1,(46[&rate=5.89836152955251E-4]:3.901972813337E-1,((48[&rate=5.89836152955251E-4]:2.481666059459E-1,41[&rate=5.89836152955251E-4]:2.044507589515E-1)[&rate=5.89836152955251E-4]:9.75685788867E-2,42[&rate=5.89836152955251E-4]:3.074838187124E-1)[&rate=5.89836152955251E-4]:3.353313475257E-2)[&rate=5.89836152955251E-4]:1.914490827155E-2)[&rate=5.89836152955251E-4]:8.804820279039E-2)[&rate=5.89836152955251E-4]:2.146319431242E-2)[&rate=5.89836152955251E-4]:4.443274396882E-2,(47[&rate=5.89836152955251E-4]:4.830468661282E-1,45[&rate=5.89836152955251E-4]:4.748501448168E-1)[&rate=5.89836152955251E-4]:8.023946454872E-2)[&rate=5.89836152955251E-4]:1.99158952033E-1)[&rate=5.89836152955251E-4]:1.789057572017E-1,(35[&rate=5.89836152955251E-4]:3.588651530556E-3,((121[&rate=5.89836152955251E-4]:1.88805640382E0,127[&rate=5.89836152955251E-4]:2.329152294231E0)[&rate=5.89836152955251E-4]:1.957310692529E-1,36[&rate=5.89836152955251E-4]:4.335418278562E-3)[&rate=5.89836152955251E-4]:4.582857571775E-2)[&rate=5.89836152955251E-4]:1.741947560734E-1)[&rate=5.89836152955251E-4]:2.237506819306E-1,((((39[&rate=5.89836152955251E-4]:6.261645067007E-1,40[&rate=5.89836152955251E-4]:6.261645067007E-1)[&rate=5.89836152955251E-4]:8.193702219987E-3,(((101[&rate=5.89836152955251E-4]:9.911229542806E-1,((((((113[&rate=5.89836152955251E-4]:8.26844273397E-1,(((9[&rate=5.89836152955251E-4]:3.837349055191E-1,(4[&rate=5.89836152955251E-4]:1.067777322013E-3,30[&rate=5.89836152955251E-4]:1.73670517048E-1)[&rate=5.89836152955251E-4]:3.33352059704E-1)[&rate=5.89836152955251E-4]:1.106168172694E-1,(117[&rate=5.89836152955251E-4]:3.193624221241E-1,112[&rate=5.89836152955251E-4]:3.166226960965E-1)[&rate=5.89836152955251E-4]:1.85948204774E-1)[&rate=5.89836152955251E-4]:1.429476182768E-1,(105[&rate=5.89836152955251E-4]:3.402505225779E-1,110[&rate=5.89836152955251E-4]:3.62168330797E-1)[&rate=5.89836152955251E-4]:2.778707362957E-1)[&rate=5.89836152955251E-4]:1.813257542496E-1)[&rate=5.89836152955251E-4]:3.317304473072E-2,(17[&rate=5.89836152955251E-4]:4.851299276208E-1,14[&rate=5.89836152955251E-4]:4.467737632371E-1)[&rate=5.89836152955251E-4]:4.132435548906E-1)[&rate=5.89836152955251E-4]:2.884759001235E-1,(((148[&rate=5.89836152955251E-4]:3.722920727289E-1,143[&rate=5.89836152955251E-4]:3.695523467015E-1)[&rate=5.89836152955251E-4]:5.51323712035E-1,(((139[&rate=5.89836152955251E-4]:2.863478062411E-1,106[&rate=5.89836152955251E-4]:9.456698432339E-2)[&rate=5.89836152955251E-4]:1.864020871192E-1,111[&rate=5.89836152955251E-4]:2.97407427607E-1)[&rate=5.89836152955251E-4]:2.197158479358E-1,116[&rate=5.89836152955251E-4]:4.404109467756E-1)[&rate=5.89836152955251E-4]:4.448486736046E-1)[&rate=5.89836152955251E-4]:1.436638639845E-1,(((((114[&rate=5.89836152955251E-4]:1.60835182334E-1,104[&rate=5.89836152955251E-4]:2.211091549368E-1)[&rate=5.89836152955251E-4]:1.349751978009E-1,107[&rate=5.89836152955251E-4]:3.560843527377E-1)[&rate=5.89836152955251E-4]:1.727326538972E-1,108[&rate=5.89836152955251E-4]:5.260772806075E-1)[&rate=5.89836152955251E-4]:1.720969299556E-2,109[&rate=5.89836152955251E-4]:5.652047818222E-1)[&rate=5.89836152955251E-4]:3.033816639965E-1,(115[&rate=5.89836152955251E-4]:5.174903776389E-1,(13[&rate=5.89836152955251E-4]:3.791599144209E-1,19[&rate=5.89836152955251E-4]:4.175160788046E-1)[&rate=5.89836152955251E-4]:2.205222440398E-1)[&rate=5.89836152955251E-4]:2.716440133853E-1)[&rate=5.89836152955251E-4]:2.397890933406E-1)[&rate=5.89836152955251E-4]:3.737795306463E-2)[&rate=5.89836152955251E-4]:1.948884629635E-1,(((141[&rate=5.89836152955251E-4]:1.969691096069E-1,145[&rate=5.89836152955251E-4]:1.997088356345E-1)[&rate=5.89836152955251E-4]:4.532175524997E-2,144[&rate=5.89836152955251E-4]:2.395511388295E-1)[&rate=5.89836152955251E-4]:4.114470969099E-1,142[&rate=5.89836152955251E-4]:6.564776877943E-1)[&rate=5.89836152955251E-4]:8.595067331467E-1)[&rate=5.89836152955251E-4]:1.020400065833E-1,((((140[&rate=5.89836152955251E-4]:5.729116177764E-1,11[&rate=5.89836152955251E-4]:5.920896999682E-1)[&rate=5.89836152955251E-4]:1.248178295138E-2,(23[&rate=5.89836152955251E-4]:5.290727155708E-1,(25[&rate=5.89836152955251E-4]:4.431298153553E-1,20[&rate=5.89836152955251E-4]:4.239517331635E-1)[&rate=5.89836152955251E-4]:9.690180432513E-2)[&rate=5.89836152955251E-4]:1.60430274198E-1)[&rate=5.89836152955251E-4]:4.842163827744E-1,102[&rate=5.89836152955251E-4]:2.303444103647E-2)[&rate=5.89836152955251E-4]:3.319630703904E-1,(24[&rate=5.89836152955251E-4]:1.203138324922E0,((21[&rate=5.89836152955251E-4]:5.797815917289E-1,28[&rate=5.89836152955251E-4]:6.044391259754E-1)[&rate=5.89836152955251E-4]:3.216840389142E-1,1[&rate=5.89836152955251E-4]:1.398217950267E-1)[&rate=5.89836152955251E-4]:2.824946120872E-1)[&rate=5.89836152955251E-4]:3.135030221211E-1)[&rate=5.89836152955251E-4]:1.645157363167E-2)[&rate=5.89836152955251E-4]:1.667511897152E-1,(((18[&rate=5.89836152955251E-4]:4.201933626141E-1,3[&rate=5.89836152955251E-4]:3.051248694635E-1)[&rate=5.89836152955251E-4]:2.185287582652E-1,((10[&rate=5.89836152955251E-4]:3.099705332477E-1,15[&rate=5.89836152955251E-4]:3.483266976311E-1)[&rate=5.89836152955251E-4]:2.617678141194E-1,6[&rate=5.89836152955251E-4]:5.552999912027E-1)[&rate=5.89836152955251E-4]:2.040843104652E-2)[&rate=5.89836152955251E-4]:2.619052162797E-1,(((86[&rate=5.89836152955251E-4]:2.021788055409E-1,(83[&rate=5.89836152955251E-4]:8.620341010747E-2,85[&rate=5.89836152955251E-4]:8.620341010747E-2)[&rate=5.89836152955251E-4]:1.159753954334E-1)[&rate=5.89836152955251E-4]:1.064543362455E-1,(((92[&rate=5.89836152955251E-4]:1.241876287461E-1,(91[&rate=5.89836152955251E-4]:9.843014303635E-2,90[&rate=5.89836152955251E-4]:9.843014303635E-2)[&rate=5.89836152955251E-4]:2.575748570976E-2)[&rate=5.89836152955251E-4]:3.195777192518E-2,87[&rate=5.89836152955251E-4]:1.424467705343E-1)[&rate=5.89836152955251E-4]:1.123569811573E-1,(93[&rate=5.89836152955251E-4]:9.473518885354E-2,84[&rate=5.89836152955251E-4]:8.103655871653E-2)[&rate=5.89836152955251E-4]:1.73767192975E-1)[&rate=5.89836152955251E-4]:5.382939009478E-2)[&rate=5.89836152955251E-4]:1.529169476538E-1,(89[&rate=5.89836152955251E-4]:6.700919720873E-2,88[&rate=5.89836152955251E-4]:5.331056707171E-2)[&rate=5.89836152955251E-4]:4.082395223685E-1)[&rate=5.89836152955251E-4]:8.637347819654E-1)[&rate=5.89836152955251E-4]:7.49901704738E-1)[&rate=5.89836152955251E-4]:4.584021315618E-1)[&rate=5.89836152955251E-4]:1.936425536583E-1,97[&rate=5.89836152955251E-4]:1.40563097579E-1)[&rate=5.89836152955251E-4]:4.12453963859E-1,((((((7[&rate=5.89836152955251E-4]:2.708168724305E-1,8[&rate=5.89836152955251E-4]:2.708168724305E-1)[&rate=5.89836152955251E-4]:3.507039804856E-1,26[&rate=5.89836152955251E-4]:7.283701679846E-1)[&rate=5.89836152955251E-4]:5.991204082474E-2,31[&rate=5.89836152955251E-4]:8.321178252478E-1)[&rate=5.89836152955251E-4]:1.289394640722E-1,(22[&rate=5.89836152955251E-4]:4.510855571037E-1,27[&rate=5.89836152955251E-4]:4.67523913268E-1)[&rate=5.89836152955251E-4]:4.551772116682E-1)[&rate=5.89836152955251E-4]:2.564455100922E-1,2[&rate=5.89836152955251E-4]:9.90105539138E-1)[&rate=5.89836152955251E-4]:1.556127719239E0,147[&rate=5.89836152955251E-4]:6.468845047275E-1)[&rate=5.89836152955251E-4]:3.4547857257E-2)[&rate=5.89836152955251E-4]:1.030289611657E-2)[&rate=5.89836152955251E-4]:4.440910836336E-2,(((99[&rate=5.89836152955251E-4]:5.745608519088E-1,96[&rate=5.89836152955251E-4]:5.390417262259E-1)[&rate=5.89836152955251E-4]:4.49680279186E-2,(((100[&rate=5.89836152955251E-4]:1.143761952695E-1,94[&rate=5.89836152955251E-4]:1.143761952695E-1)[&rate=5.89836152955251E-4]:2.148687309546E-1,95[&rate=5.89836152955251E-4]:4.139443797761E-1)[&rate=5.89836152955251E-4]:1.455989633798E-1,98[&rate=5.89836152955251E-4]:5.486143814072E-1)[&rate=5.89836152955251E-4]:4.905657492293E-2)[&rate=5.89836152955251E-4]:7.48023689472E-2,(16[&rate=5.89836152955251E-4]:2.51995135733E0,146[&rate=5.89836152955251E-4]:5.546770104478E-1)[&rate=5.89836152955251E-4]:1.095995935182E-1)[&rate=5.89836152955251E-4]:1.34709292553E-1)[&rate=5.89836152955251E-4]:1.777009633716E-1,38[&rate=5.89836152955251E-4]:7.881622697266E-1)[&rate=5.89836152955251E-4]:2.157372663234E-1)[&rate=5.89836152955251E-4]:8.900123066708E-2)[&rate=5.89836152955251E-4]:3.887529536757E-1,(((67[&rate=5.89836152955251E-4]:2.477839561114E-1,(122[&rate=5.89836152955251E-4]:3.906374162835E-1,(123[&rate=5.89836152955251E-4]:1.799160404559E-1,124[&rate=5.89836152955251E-4]:1.771838000188E-1)[&rate=5.89836152955251E-4]:2.107213758276E-1)[&rate=5.89836152955251E-4]:3.584190901686E-1)[&rate=5.89836152955251E-4]:2.440287859507E-1,((126[&rate=5.89836152955251E-4]:8.505879332172E-1,(119[&rate=5.89836152955251E-4]:1.119680144718E0,(((138[&rate=5.89836152955251E-4]:2.141420820078E-1,136[&rate=5.89836152955251E-4]:8.263523269255E-2)[&rate=5.89836152955251E-4]:3.311645886782E-1,135[&rate=5.89836152955251E-4]:3.453066706859E-1)[&rate=5.89836152955251E-4]:2.194002067168E-1,120[&rate=5.89836152955251E-4]:8.167616719233E-1)[&rate=5.89836152955251E-4]:2.070280618362E-1)[&rate=5.89836152955251E-4]:5.166103111427E-1)[&rate=5.89836152955251E-4]:6.62846074109E-1,66[&rate=5.89836152955251E-4]:2.662598176413E-1)[&rate=5.89836152955251E-4]:2.255529244207E-1)[&rate=5.89836152955251E-4]:3.807195923261E-1,34[&rate=5.89836152955251E-4]:9.518635758035E-3)[&rate=5.89836152955251E-4]:6.755939489157E-3)[&rate=5.89836152955251E-4]:4.110006242887E-2)[&rate=5.89836152955251E-4]:2.446678132613E-2);
tree STATE_64440000 [&joint=-20975.886932549874,lnP=-20975.886932549874] = [&R] ((32[&rate=5.671399525314417E-4]:3.368272862239E-3,(34[&rate=5.671399525314417E-4]:2.424352848542E-2,((((((53[&rate=5.671399525314417E-4]:8.685285652831E-1,(134[&rate=5.671399525314417E-4]:6.671046253324E-1,(137[&rate=5.671399525314417E-4]:7.16258165856E-1,133[&rate=5.671399525314417E-4]:6.751622754449E-1)[&rate=5.671399525314417E-4]:2.207933618862E-2)[&rate=5.671399525314417E-4]:9.533664506178E-1)[&rate=5.671399525314417E-4]:5.80797549834E-2,(((103[&rate=5.671399525314417E-4]:7.23440333253E-1,(29[&rate=5.671399525314417E-4]:3.165935783593E-1,(5[&rate=5.671399525314417E-4]:8.155103508832E-2,12[&rate=5.671399525314417E-4]:1.199071994718E-1)[&rate=5.671399525314417E-4]:8.983706381895E-2)[&rate=5.671399525314417E-4]:6.397234672225E-1)[&rate=5.671399525314417E-4]:1.578193535432E0,52[&rate=5.671399525314417E-4]:6.373401341236E-1)[&rate=5.671399525314417E-4]:1.472177092737E-1,((75[&rate=5.671399525314417E-4]:7.255350866721E-1,((76[&rate=5.671399525314417E-4]:6.516542997449E-1,70[&rate=5.671399525314417E-4]:6.132981353615E-1)[&rate=5.671399525314417E-4]:2.702309871622E-2,74[&rate=5.671399525314417E-4]:6.786773984611E-1)[&rate=5.671399525314417E-4]:4.685768821099E-2)[&rate=5.671399525314417E-4]:4.45818101368E-1,((80[&rate=5.671399525314417E-4]:1.129577128454E-2,81[&rate=5.671399525314417E-4]:1.129577128454E-2)[&rate=5.671399525314417E-4]:7.74422343719E-1,((77[&rate=5.671399525314417E-4]:6.893022891434E-1,73[&rate=5.671399525314417E-4]:6.947817411981E-1)[&rate=5.671399525314417E-4]:2.364260573239E-2,(((72[&rate=5.671399525314417E-4]:2.33689776874E-1,78[&rate=5.671399525314417E-4]:2.556075850933E-1)[&rate=5.671399525314417E-4]:6.960460495667E-2,(79[&rate=5.671399525314417E-4]:1.028156742313E-1,82[&rate=5.671399525314417E-4]:1.110348523134E-1)[&rate=5.671399525314417E-4]:2.223965158187E-1)[&rate=5.671399525314417E-4]:2.523897546044E-1,71[&rate=5.671399525314417E-4]:5.502046843804E-1)[&rate=5.671399525314417E-4]:9.972651186532E-2)[&rate=5.671399525314417E-4]:1.166088365661E-1)[&rate=5.671399525314417E-4]:3.363200045436E-1)[&rate=5.671399525314417E-4]:3.514709926578E-1)[&rate=5.671399525314417E-4]:1.502471981806E-1)[&rate=5.671399525314417E-4]:2.710529945633E-1,125[&rate=5.671399525314417E-4]:9.872788011687E-1)[&rate=5.671399525314417E-4]:5.251611982348E-1,((59[&rate=5.671399525314417E-4]:4.314296223027E-1,(((57[&rate=5.671399525314417E-4]:3.503801710068E-1,(55[&rate=5.671399525314417E-4]:2.520778316656E-1,56[&rate=5.671399525314417E-4]:2.520778316656E-1)[&rate=5.671399525314417E-4]:8.737337759255E-2)[&rate=5.671399525314417E-4]:8.634167941417E-3,58[&rate=5.671399525314417E-4]:3.754077815712E-1)[&rate=5.671399525314417E-4]:1.169461759964E-2,(54[&rate=5.671399525314417E-4]:2.160853934911E-1,37[&rate=5.671399525314417E-4]:2.925881257316E-1)[&rate=5.671399525314417E-4]:1.136399564994E-1)[&rate=5.671399525314417E-4]:6.345290619188E-2)[&rate=5.671399525314417E-4]:3.625638573337E-1,68[&rate=5.671399525314417E-4]:7.448131517674E-1)[&rate=5.671399525314417E-4]:6.009601809693E-1)[&rate=5.671399525314417E-4]:6.226255039677E-2,(((((121[&rate=5.671399525314417E-4]:1.939048167978E0,127[&rate=5.671399525314417E-4]:2.380144058389E0)[&rate=5.671399525314417E-4]:4.035295541702E-1,35[&rate=5.671399525314417E-4]:2.165503248876E-1)[&rate=5.671399525314417E-4]:1.399977364021E-2,36[&rate=5.671399525314417E-4]:2.771254409936E-1)[&rate=5.671399525314417E-4]:8.047192732229E-2,((((69[&rate=5.671399525314417E-4]:7.034751815746E-1,118[&rate=5.671399525314417E-4]:6.925162774649E-1)[&rate=5.671399525314417E-4]:1.209377463665E-3,((130[&rate=5.671399525314417E-4]:1.152736948573E-1,131[&rate=5.671399525314417E-4]:1.180134208847E-1)[&rate=5.671399525314417E-4]:1.379095919648E-1,(132[&rate=5.671399525314417E-4]:1.002233593204E-1,129[&rate=5.671399525314417E-4]:9.748363329308E-2)[&rate=5.671399525314417E-4]:1.556996535291E-1)[&rate=5.671399525314417E-4]:3.035560667365E-1)[&rate=5.671399525314417E-4]:9.850750274957E-1,(128[&rate=5.671399525314417E-4]:1.471156046875E0,(((65[&rate=5.671399525314417E-4]:1.645420632747E-1,(62[&rate=5.671399525314417E-4]:3.468186707047E-1,60[&rate=5.671399525314417E-4]:1.550378487869E-1)[&rate=5.671399525314417E-4]:9.504214487729E-3)[&rate=5.671399525314417E-4]:3.931363268965E-2,64[&rate=5.671399525314417E-4]:3.54540627471E-1)[&rate=5.671399525314417E-4]:3.463508146829E-1,(61[&rate=5.671399525314417E-4]:2.45208886653E-1,63[&rate=5.671399525314417E-4]:2.041129962419E-1)[&rate=5.671399525314417E-4]:4.967784459119E-1)[&rate=5.671399525314417E-4]:8.688947417069E-1)[&rate=5.671399525314417E-4]:6.791860815253E-2)[&rate=5.671399525314417E-4]:2.356244447609E-1,(((((41[&rate=5.671399525314417E-4]:2.668812735244E-1,(42[&rate=5.671399525314417E-4]:2.555737155265E-1,48[&rate=5.671399525314417E-4]:2.938250816468E-1)[&rate=5.671399525314417E-4]:1.677203887214E-2)[&rate=5.671399525314417E-4]:1.447812550383E-1,43[&rate=5.671399525314417E-4]:4.663073373057E-1)[&rate=5.671399525314417E-4]:2.618926233647E-2,46[&rate=5.671399525314417E-4]:4.924965996422E-1)[&rate=5.671399525314417E-4]:1.094770613861E-1,((51[&rate=5.671399525314417E-4]:5.141776464478E-1,(47[&rate=5.671399525314417E-4]:2.327554775858E-1,44[&rate=5.671399525314417E-4]:2.272909967115E-1)[&rate=5.671399525314417E-4]:3.087445732335E-1)[&rate=5.671399525314417E-4]:2.136405332549E-3,(49[&rate=5.671399525314417E-4]:3.980237079045E-1,50[&rate=5.671399525314417E-4]:3.980237079045E-1)[&rate=5.671399525314417E-4]:1.128258630016E-1)[&rate=5.671399525314417E-4]:5.833720487652E-2)[&rate=5.671399525314417E-4]:2.413529832889E-1,45[&rate=5.671399525314417E-4]:8.351299230058E-1)[&rate=5.671399525314417E-4]:1.661729644908E-1)[&rate=5.671399525314417E-4]:6.509004934987E-2)[&rate=5.671399525314417E-4]:3.014533279822E-1,((146[&rate=5.671399525314417E-4]:8.088429229526E-1,(40[&rate=5.671399525314417E-4]:6.79421232792E-1,(((101[&rate=5.671399525314417E-4]:1.209437899314E0,((((((141[&rate=5.671399525314417E-4]:1.082946709955E-1,144[&rate=5.671399525314417E-4]:1.055549449681E-1)[&rate=5.671399525314417E-4]:1.470620883781E-2,145[&rate=5.671399525314417E-4]:1.257406058609E-1)[&rate=5.671399525314417E-4]:5.978954752304E-1,142[&rate=5.671399525314417E-4]:7.236360810913E-1)[&rate=5.671399525314417E-4]:7.530913932615E-1,(((113[&rate=5.671399525314417E-4]:5.657957066812E-1,(110[&rate=5.671399525314417E-4]:4.116350595813E-1,105[&rate=5.671399525314417E-4]:3.897172513622E-1)[&rate=5.671399525314417E-4]:1.486811950452E-1)[&rate=5.671399525314417E-4]:3.452777791965E-1,((4[&rate=5.671399525314417E-4]:1.185509009428E-1,30[&rate=5.671399525314417E-4]:2.911536406688E-1)[&rate=5.671399525314417E-4]:5.677840983316E-1,(((9[&rate=5.671399525314417E-4]:5.951937525325E-1,(17[&rate=5.671399525314417E-4]:4.173097957777E-1,14[&rate=5.671399525314417E-4]:3.78953631394E-1)[&rate=5.671399525314417E-4]:2.244592992206E-1)[&rate=5.671399525314417E-4]:7.517142230944E-3,117[&rate=5.671399525314417E-4]:6.136697988731E-1)[&rate=5.671399525314417E-4]:1.293613929121E-1,112[&rate=5.671399525314417E-4]:7.402914657575E-1)[&rate=5.671399525314417E-4]:3.57778009198E-3)[&rate=5.671399525314417E-4]:1.672042400281E-1)[&rate=5.671399525314417E-4]:2.297813877167E-1,(((106[&rate=5.671399525314417E-4]:5.431092301964E-1,(111[&rate=5.671399525314417E-4]:1.457952679002E-1,139[&rate=5.671399525314417E-4]:3.211377336536E-1)[&rate=5.671399525314417E-4]:4.137523184605E-1)[&rate=5.671399525314417E-4]:3.371843571566E-1,((148[&rate=5.671399525314417E-4]:5.255110459548E-1,143[&rate=5.671399525314417E-4]:5.227713199275E-1)[&rate=5.671399525314417E-4]:3.121212621763E-1,116[&rate=5.671399525314417E-4]:7.992761437474E-1)[&rate=5.671399525314417E-4]:2.074347100279E-2)[&rate=5.671399525314417E-4]:3.829598587446E-2,(((107[&rate=5.671399525314417E-4]:2.994006411634E-1,(108[&rate=5.671399525314417E-4]:2.399183769493E-1,(114[&rate=5.671399525314417E-4]:8.015894783796E-2,104[&rate=5.671399525314417E-4]:1.404329204407E-1)[&rate=5.671399525314417E-4]:1.022251825359E-1)[&rate=5.671399525314417E-4]:5.67425381867E-2)[&rate=5.671399525314417E-4]:2.788683207435E-1,109[&rate=5.671399525314417E-4]:5.974470440986E-1)[&rate=5.671399525314417E-4]:1.917031745849E-1,(115[&rate=5.671399525314417E-4]:6.192786641159E-1,(13[&rate=5.671399525314417E-4]:5.475276808082E-1,19[&rate=5.671399525314417E-4]:5.858838451919E-1)[&rate=5.671399525314417E-4]:1.539427641296E-1)[&rate=5.671399525314417E-4]:9.041949977302E-2)[&rate=5.671399525314417E-4]:1.486174367357E-1)[&rate=5.671399525314417E-4]:2.003474921479E-1)[&rate=5.671399525314417E-4]:1.632698610321E-1)[&rate=5.671399525314417E-4]:7.069011504739E-2,(102[&rate=5.671399525314417E-4]:1.75160922478E-2,(((23[&rate=5.671399525314417E-4]:6.329264093188E-1,(25[&rate=5.671399525314417E-4]:1.022591369817E-1,20[&rate=5.671399525314417E-4]:8.308105478992E-2)[&rate=5.671399525314417E-4]:5.416261764468E-1)[&rate=5.671399525314417E-4]:1.684077304641E-1,(140[&rate=5.671399525314417E-4]:5.339712485349E-1,11[&rate=5.671399525314417E-4]:5.531493307266E-1)[&rate=5.671399525314417E-4]:1.632533022071E-1)[&rate=5.671399525314417E-4]:2.936230628498E-1,((1[&rate=5.671399525314417E-4]:1.132044528676E-1,(21[&rate=5.671399525314417E-4]:6.469066721856E-1,28[&rate=5.671399525314417E-4]:6.715642064321E-1)[&rate=5.671399525314417E-4]:2.279416162984E-1)[&rate=5.671399525314417E-4]:4.329509765745E-2,24[&rate=5.671399525314417E-4]:9.373214683332E-1)[&rate=5.671399525314417E-4]:1.685946384091E-1)[&rate=5.671399525314417E-4]:7.324382112183E-2)[&rate=5.671399525314417E-4]:2.833261546865E-1)[&rate=5.671399525314417E-4]:2.532614631161E-1,((((89[&rate=5.671399525314417E-4]:7.97713403264E-2,88[&rate=5.671399525314417E-4]:6.607271018938E-2)[&rate=5.671399525314417E-4]:3.211448033732E-1,(((92[&rate=5.671399525314417E-4]:9.972378825637E-2,(91[&rate=5.671399525314417E-4]:3.669769561689E-2,90[&rate=5.671399525314417E-4]:3.669769561689E-2)[&rate=5.671399525314417E-4]:6.302609263948E-2)[&rate=5.671399525314417E-4]:9.235696907849E-2,87[&rate=5.671399525314417E-4]:1.783821271978E-1)[&rate=5.671399525314417E-4]:5.764397797492E-2,((85[&rate=5.671399525314417E-4]:7.165451735335E-2,93[&rate=5.671399525314417E-4]:8.535314749037E-2)[&rate=5.671399525314417E-4]:6.254377355946E-2,(84[&rate=5.671399525314417E-4]:9.181119813835E-2,(83[&rate=5.671399525314417E-4]:4.238517462716E-2,86[&rate=5.671399525314417E-4]:4.238517462716E-2)[&rate=5.671399525314417E-4]:4.942602351119E-2)[&rate=5.671399525314417E-4]:4.238709277447E-2)[&rate=5.671399525314417E-4]:1.018278142599E-1)[&rate=5.671399525314417E-4]:1.511914083898E-1)[&rate=5.671399525314417E-4]:9.04153759254E-1,(6[&rate=5.671399525314417E-4]:5.720909641957E-1,((10[&rate=5.671399525314417E-4]:3.182273633523E-1,15[&rate=5.671399525314417E-4]:3.565835277357E-1)[&rate=5.671399525314417E-4]:2.647464290597E-1,18[&rate=5.671399525314417E-4]:6.295491348777E-1)[&rate=5.671399525314417E-4]:5.555527948172E-3)[&rate=5.671399525314417E-4]:2.316090757442E-1)[&rate=5.671399525314417E-4]:1.21651485649E-1,3[&rate=5.671399525314417E-4]:8.732967310684E-1)[&rate=5.671399525314417E-4]:6.780672529546E-1)[&rate=5.671399525314417E-4]:6.608136413187E-1)[&rate=5.671399525314417E-4]:3.036957523148E-1,(98[&rate=5.671399525314417E-4]:5.684335830383E-1,(((100[&rate=5.671399525314417E-4]:8.955254593839E-2,94[&rate=5.671399525314417E-4]:8.955254593839E-2)[&rate=5.671399525314417E-4]:1.508032252447E-1,95[&rate=5.671399525314417E-4]:3.250552247351E-1)[&rate=5.671399525314417E-4]:2.40389584038E-1,(99[&rate=5.671399525314417E-4]:3.512059748924E-1,96[&rate=5.671399525314417E-4]:3.156868492095E-1)[&rate=5.671399525314417E-4]:2.251677956293E-1)[&rate=5.671399525314417E-4]:1.391773601394E-2)[&rate=5.671399525314417E-4]:9.995121014321E-2)[&rate=5.671399525314417E-4]:8.698615428894E-2,(97[&rate=5.671399525314417E-4]:4.738487913257E-1,(16[&rate=5.671399525314417E-4]:2.605038326663E0,((((26[&rate=5.671399525314417E-4]:1.000187019161E0,(7[&rate=5.671399525314417E-4]:5.41960910093E-1,8[&rate=5.671399525314417E-4]:5.41960910093E-1)[&rate=5.671399525314417E-4]:3.513767939994E-1)[&rate=5.671399525314417E-4]:4.086413630646E-1,((22[&rate=5.671399525314417E-4]:6.371855018922E-1,27[&rate=5.671399525314417E-4]:6.536238580566E-1)[&rate=5.671399525314417E-4]:7.938658802865E-2,(2[&rate=5.671399525314417E-4]:4.508108402724E-1,31[&rate=5.671399525314417E-4]:6.782081005464E-1)[&rate=5.671399525314417E-4]:9.315850992248E-2)[&rate=5.671399525314417E-4]:6.812973881951E-1)[&rate=5.671399525314417E-4]:1.180746738933E0,39[&rate=5.671399525314417E-4]:4.492876744934E-1)[&rate=5.671399525314417E-4]:2.396737053908E-2,147[&rate=5.671399525314417E-4]:5.306320942128E-1)[&rate=5.671399525314417E-4]:4.629035551375E-2)[&rate=5.671399525314417E-4]:2.534164214562E-2)[&rate=5.671399525314417E-4]:8.206860423231E-2)[&rate=5.671399525314417E-4]:5.246558586784E-2)[&rate=5.671399525314417E-4]:9.203110925682E-3)[&rate=5.671399525314417E-4]:7.505379154334E-2,38[&rate=5.671399525314417E-4]:6.95372124332E-1)[&rate=5.671399525314417E-4]:5.194686760158E-1)[&rate=5.671399525314417E-4]:2.478398915289E-1)[&rate=5.671399525314417E-4]:2.823607308715E-3,(((67[&rate=5.671399525314417E-4]:2.288498424398E-1,(122[&rate=5.671399525314417E-4]:3.97616584664E-1,(123[&rate=5.671399525314417E-4]:1.961625020849E-1,124[&rate=5.671399525314417E-4]:1.934302616478E-1)[&rate=5.671399525314417E-4]:2.014540825791E-1)[&rate=5.671399525314417E-4]:3.325058081164E-1)[&rate=5.671399525314417E-4]:1.434936807882E-1,66[&rate=5.671399525314417E-4]:3.72343523228E-1)[&rate=5.671399525314417E-4]:4.459171111165E-2,((120[&rate=5.671399525314417E-4]:9.917547226342E-1,((138[&rate=5.671399525314417E-4]:1.698621270448E-1,136[&rate=5.671399525314417E-4]:3.835527772963E-2)[&rate=5.671399525314417E-4]:4.556979922044E-1,135[&rate=5.671399525314417E-4]:4.255601192492E-1)[&rate=5.671399525314417E-4]:3.141398088645E-1)[&rate=5.671399525314417E-4]:7.932904899482E-1,(126[&rate=5.671399525314417E-4]:1.08065097841E0,119[&rate=5.671399525314417E-4]:1.866353501054E0)[&rate=5.671399525314417E-4]:1.458212248743E-2)[&rate=5.671399525314417E-4]:5.688763231272E-1)[&rate=5.671399525314417E-4]:4.462036183302E-1)[&rate=5.671399525314417E-4]:2.41183744456E-2)[&rate=5.671399525314417E-4]:1.042552595901E-3)[&rate=5.671399525314417E-4]:3.153649799003E-2,33[&rate=5.671399525314417E-4]:4.038422290698E-2);
tree STATE_64530000 [&joint=-20954.926945735522,lnP=-20954.926945735522] = [&R] (((34[&rate=5.94737283632687E-4]:2.964152356423E-2,((((((135[&rate=5.94737283632687E-4]:3.165697645535E-1,(138[&rate=5.94737283632687E-4]:1.536685256183E-1,136[&rate=5.94737283632687E-4]:2.216167630306E-2)[&rate=5.94737283632687E-4]:3.629012389353E-1)[&rate=5.94737283632687E-4]:2.031237100587E-1,120[&rate=5.94737283632687E-4]:7.717482691327E-1)[&rate=5.94737283632687E-4]:7.373852657041E-2,119[&rate=5.94737283632687E-4]:9.41377206662E-1)[&rate=5.94737283632687E-4]:8.523767536818E-1,126[&rate=5.94737283632687E-4]:1.0080514377E0)[&rate=5.94737283632687E-4]:7.038003792676E-1,((67[&rate=5.94737283632687E-4]:3.214531169345E-1,((124[&rate=5.94737283632687E-4]:1.4356614459E-1,123[&rate=5.94737283632687E-4]:1.462983850271E-1)[&rate=5.94737283632687E-4]:2.568292113842E-1,122[&rate=5.94737283632687E-4]:4.031275964113E-1)[&rate=5.94737283632687E-4]:4.195980708638E-1)[&rate=5.94737283632687E-4]:5.165767577684E-2,66[&rate=5.94737283632687E-4]:3.731107927113E-1)[&rate=5.94737283632687E-4]:9.156683457137E-2)[&rate=5.94737283632687E-4]:3.08392207166E-1,(((((((134[&rate=5.94737283632687E-4]:4.921268454958E-1,(133[&rate=5.94737283632687E-4]:4.526481595766E-1,137[&rate=5.94737283632687E-4]:4.937440499877E-1)[&rate=5.94737283632687E-4]:6.961567222038E-2)[&rate=5.94737283632687E-4]:9.817951689608E-1,(((70[&rate=5.94737283632687E-4]:4.706035737177E-1,(74[&rate=5.94737283632687E-4]:4.90837452081E-1,76[&rate=5.94737283632687E-4]:4.90837452081E-1)[&rate=5.94737283632687E-4]:1.812228602014E-2)[&rate=5.94737283632687E-4]:2.16429854101E-1,75[&rate=5.94737283632687E-4]:7.253895922022E-1)[&rate=5.94737283632687E-4]:1.030100128218E-1,((((71[&rate=5.94737283632687E-4]:2.681529235378E-1,79[&rate=5.94737283632687E-4]:2.955501838118E-1)[&rate=5.94737283632687E-4]:1.011150144524E-1,(72[&rate=5.94737283632687E-4]:9.231806846326E-2,(78[&rate=5.94737283632687E-4]:7.961119427852E-2,82[&rate=5.94737283632687E-4]:8.783037236059E-2)[&rate=5.94737283632687E-4]:3.462468240406E-2)[&rate=5.94737283632687E-4]:2.824293215816E-1)[&rate=5.94737283632687E-4]:2.730404000635E-2,77[&rate=5.94737283632687E-4]:4.595856766267E-1)[&rate=5.94737283632687E-4]:7.144837542833E-2,((80[&rate=5.94737283632687E-4]:6.485969208817E-2,81[&rate=5.94737283632687E-4]:6.485969208817E-2)[&rate=5.94737283632687E-4]:3.369671168031E-1,73[&rate=5.94737283632687E-4]:4.511418773843E-1)[&rate=5.94737283632687E-4]:8.537162672537E-2)[&rate=5.94737283632687E-4]:2.918861009142E-1)[&rate=5.94737283632687E-4]:6.400429573778E-1)[&rate=5.94737283632687E-4]:5.705842549154E-3,(52[&rate=5.94737283632687E-4]:6.936830169278E-1,(103[&rate=5.94737283632687E-4]:1.042902673261E0,(29[&rate=5.94737283632687E-4]:7.13408299473E-1,(5[&rate=5.94737283632687E-4]:1.756738166347E-1,12[&rate=5.94737283632687E-4]:2.140299810182E-1)[&rate=5.94737283632687E-4]:3.925290033863E-1)[&rate=5.94737283632687E-4]:5.623710861171E-1)[&rate=5.94737283632687E-4]:1.315074078227E0)[&rate=5.94737283632687E-4]:4.219905072232E-2)[&rate=5.94737283632687E-4]:4.481791391488E-2,53[&rate=5.94737283632687E-4]:7.725032602536E-1)[&rate=5.94737283632687E-4]:3.423871916899E-1,125[&rate=5.94737283632687E-4]:9.045079382824E-1)[&rate=5.94737283632687E-4]:4.019499266173E-1,(((57[&rate=5.94737283632687E-4]:4.030904075894E-1,(((56[&rate=5.94737283632687E-4]:1.796843593903E-1,55[&rate=5.94737283632687E-4]:1.796843593903E-1)[&rate=5.94737283632687E-4]:1.926693287053E-1,37[&rate=5.94737283632687E-4]:4.188017755274E-1)[&rate=5.94737283632687E-4]:1.355727495757E-2,(54[&rate=5.94737283632687E-4]:3.000309350696E-1,58[&rate=5.94737283632687E-4]:3.574079842499E-1)[&rate=5.94737283632687E-4]:5.582538317492E-2)[&rate=5.94737283632687E-4]:6.250482787501E-3)[&rate=5.94737283632687E-4]:9.443546902169E-2,59[&rate=5.94737283632687E-4]:4.947936361739E-1)[&rate=5.94737283632687E-4]:1.629465254588E-1,68[&rate=5.94737283632687E-4]:6.085598337638E-1)[&rate=5.94737283632687E-4]:5.312313644691E-1)[&rate=5.94737283632687E-4]:1.533879334187E-1,((((35[&rate=5.94737283632687E-4]:1.048284154747E-3,(127[&rate=5.94737283632687E-4]:2.39283413333E0,121[&rate=5.94737283632687E-4]:1.951738242919E0)[&rate=5.94737283632687E-4]:1.753374384963E-1)[&rate=5.94737283632687E-4]:3.55995186324E-1,36[&rate=5.94737283632687E-4]:4.036188129446E-1)[&rate=5.94737283632687E-4]:6.964037559515E-3,((((118[&rate=5.94737283632687E-4]:5.866654163674E-1,(69[&rate=5.94737283632687E-4]:5.886534109682E-1,((129[&rate=5.94737283632687E-4]:2.687359931984E-1,132[&rate=5.94737283632687E-4]:2.714757192258E-1)[&rate=5.94737283632687E-4]:5.721139365412E-2,(130[&rate=5.94737283632687E-4]:2.663608034586E-1,131[&rate=5.94737283632687E-4]:2.69100529486E-1)[&rate=5.94737283632687E-4]:5.958658339389E-2)[&rate=5.94737283632687E-4]:1.147608186361E-1)[&rate=5.94737283632687E-4]:8.97090950886E-3)[&rate=5.94737283632687E-4]:1.021615688549E0,(((60[&rate=5.94737283632687E-4]:6.063908862025E-2,64[&rate=5.94737283632687E-4]:2.11324020127E-1)[&rate=5.94737283632687E-4]:8.530532370056E-2,(62[&rate=5.94737283632687E-4]:3.2961536992E-1,65[&rate=5.94737283632687E-4]:1.378345480022E-1)[&rate=5.94737283632687E-4]:8.109864318594E-3)[&rate=5.94737283632687E-4]:1.244747072271E-1,(61[&rate=5.94737283632687E-4]:6.461481477288E-2,63[&rate=5.94737283632687E-4]:2.351892436184E-2)[&rate=5.94737283632687E-4]:3.975851266928E-1)[&rate=5.94737283632687E-4]:1.146081163451E0)[&rate=5.94737283632687E-4]:6.677039167441E-2,128[&rate=5.94737283632687E-4]:1.535325469193E0)[&rate=5.94737283632687E-4]:1.353656051547E-1,(((((43[&rate=5.94737283632687E-4]:4.554044715626E-1,46[&rate=5.94737283632687E-4]:4.554044715626E-1)[&rate=5.94737283632687E-4]:1.31994727368E-1,((42[&rate=5.94737283632687E-4]:3.545284572567E-1,41[&rate=5.94737283632687E-4]:3.490639763824E-1)[&rate=5.94737283632687E-4]:6.666703785234E-2,48[&rate=5.94737283632687E-4]:4.594468612292E-1)[&rate=5.94737283632687E-4]:1.170233759528E-1)[&rate=5.94737283632687E-4]:5.93131675617E-2,(50[&rate=5.94737283632687E-4]:5.106390000182E-1,49[&rate=5.94737283632687E-4]:5.106390000182E-1)[&rate=5.94737283632687E-4]:1.032864812284E-1)[&rate=5.94737283632687E-4]:5.97474399085E-3,(44[&rate=5.94737283632687E-4]:3.966911575988E-1,51[&rate=5.94737283632687E-4]:3.748332341016E-1)[&rate=5.94737283632687E-4]:2.505314720101E-1)[&rate=5.94737283632687E-4]:9.424345168907E-3,(47[&rate=5.94737283632687E-4]:5.234287178215E-1,45[&rate=5.94737283632687E-4]:5.152319965102E-1)[&rate=5.94737283632687E-4]:1.386827378305E-1)[&rate=5.94737283632687E-4]:2.433801277161E-1)[&rate=5.94737283632687E-4]:2.220835569779E-1)[&rate=5.94737283632687E-4]:2.924748109387E-1,(((((147[&rate=5.94737283632687E-4]:6.063006807688E-1,(((101[&rate=5.94737283632687E-4]:1.268353475013E0,((((144[&rate=5.94737283632687E-4]:1.044616582405E-1,(145[&rate=5.94737283632687E-4]:4.363178786275E-2,141[&rate=5.94737283632687E-4]:4.089206183516E-2)[&rate=5.94737283632687E-4]:6.630932243268E-2)[&rate=5.94737283632687E-4]:4.060336065773E-1,142[&rate=5.94737283632687E-4]:5.159747168728E-1)[&rate=5.94737283632687E-4]:1.079051647117E0,(((24[&rate=5.94737283632687E-4]:1.023005097071E0,(1[&rate=5.94737283632687E-4]:2.099333626676E-2,(21[&rate=5.94737283632687E-4]:6.271377534318E-1,28[&rate=5.94737283632687E-4]:6.517952876782E-1)[&rate=5.94737283632687E-4]:1.554994184515E-1)[&rate=5.94737283632687E-4]:2.211898429958E-1)[&rate=5.94737283632687E-4]:1.847891494514E-1,(((11[&rate=5.94737283632687E-4]:5.349987644467E-1,140[&rate=5.94737283632687E-4]:5.158206822549E-1)[&rate=5.94737283632687E-4]:1.22863024981E-1,((25[&rate=5.94737283632687E-4]:1.802200427813E-1,20[&rate=5.94737283632687E-4]:1.610419605895E-1)[&rate=5.94737283632687E-4]:5.035000941556E-1,23[&rate=5.94737283632687E-4]:6.727612328272E-1)[&rate=5.94737283632687E-4]:7.003206344969E-2)[&rate=5.94737283632687E-4]:4.463051987964E-1,102[&rate=5.94737283632687E-4]:3.841356356656E-2)[&rate=5.94737283632687E-4]:7.736847339195E-3)[&rate=5.94737283632687E-4]:2.084786038818E-1,((((115[&rate=5.94737283632687E-4]:6.765981265004E-1,(19[&rate=5.94737283632687E-4]:3.318470225578E-1,13[&rate=5.94737283632687E-4]:2.934908581741E-1)[&rate=5.94737283632687E-4]:4.652990491481E-1)[&rate=5.94737283632687E-4]:3.923500863351E-2,(((114[&rate=5.94737283632687E-4]:8.859823702757E-4,104[&rate=5.94737283632687E-4]:6.115995497305E-2)[&rate=5.94737283632687E-4]:3.076198775558E-1,(108[&rate=5.94737283632687E-4]:3.649333788965E-1,107[&rate=5.94737283632687E-4]:3.676731049238E-1)[&rate=5.94737283632687E-4]:1.106727604991E-3)[&rate=5.94737283632687E-4]:7.203775638805E-2,109[&rate=5.94737283632687E-4]:4.599956711086E-1)[&rate=5.94737283632687E-4]:3.352895188198E-1)[&rate=5.94737283632687E-4]:7.763042859179E-2,((116[&rate=5.94737283632687E-4]:3.570319942688E-1,(111[&rate=5.94737283632687E-4]:2.899151929313E-1,(106[&rate=5.94737283632687E-4]:2.642705671054E-1,139[&rate=5.94737283632687E-4]:4.560513890231E-1)[&rate=5.94737283632687E-4]:9.206269661585E-3)[&rate=5.94737283632687E-4]:1.438291301046E-1)[&rate=5.94737283632687E-4]:2.435810324806E-1,(148[&rate=5.94737283632687E-4]:2.013207825193E-1,143[&rate=5.94737283632687E-4]:1.98581056492E-1)[&rate=5.94737283632687E-4]:4.376484086138E-1)[&rate=5.94737283632687E-4]:1.928505369763E-1)[&rate=5.94737283632687E-4]:1.047986981542E-1,((110[&rate=5.94737283632687E-4]:5.816161347167E-1,(117[&rate=5.94737283632687E-4]:4.424441499306E-1,105[&rate=5.94737283632687E-4]:4.123071636292E-1)[&rate=5.94737283632687E-4]:1.473911628684E-1)[&rate=5.94737283632687E-4]:6.926358928592E-2,(((17[&rate=5.94737283632687E-4]:4.556212033809E-1,14[&rate=5.94737283632687E-4]:4.172650389972E-1)[&rate=5.94737283632687E-4]:1.403548618681E-1,((4[&rate=5.94737283632687E-4]:3.733524330142E-1,30[&rate=5.94737283632687E-4]:5.459551727403E-1)[&rate=5.94737283632687E-4]:1.159245776445E-1,113[&rate=5.94737283632687E-4]:5.468112572339E-1)[&rate=5.94737283632687E-4]:1.080864363137E-2)[&rate=5.94737283632687E-4]:3.322357123042E-3,(112[&rate=5.94737283632687E-4]:5.463405690882E-1,9[&rate=5.94737283632687E-4]:5.381213910061E-1)[&rate=5.94737283632687E-4]:1.460168890015E-2)[&rate=5.94737283632687E-4]:9.541691806907E-2)[&rate=5.94737283632687E-4]:3.240948666444E-1)[&rate=5.94737283632687E-4]:3.481475748254E-1)[&rate=5.94737283632687E-4]:9.382200673614E-2)[&rate=5.94737283632687E-4]:2.094401792221E-1,((3[&rate=5.94737283632687E-4]:5.921308069558E-1,((18[&rate=5.94737283632687E-4]:3.488349590206E-1,6[&rate=5.94737283632687E-4]:2.858212603904E-1)[&rate=5.94737283632687E-4]:2.656381204257E-1,(10[&rate=5.94737283632687E-4]:3.203452322717E-1,15[&rate=5.94737283632687E-4]:3.587013966551E-1)[&rate=5.94737283632687E-4]:2.475525047089E-1)[&rate=5.94737283632687E-4]:9.27262206601E-2)[&rate=5.94737283632687E-4]:1.50712924537E-1,((((85[&rate=5.94737283632687E-4]:6.183915440868E-3,86[&rate=5.94737283632687E-4]:6.183915440868E-3)[&rate=5.94737283632687E-4]:4.306547284581E-2,83[&rate=5.94737283632687E-4]:4.924938828668E-2)[&rate=5.94737283632687E-4]:2.824987157931E-1,(87[&rate=5.94737283632687E-4]:8.681625355731E-2,((92[&rate=5.94737283632687E-4]:4.561807999528E-2,(91[&rate=5.94737283632687E-4]:5.908540466542E-3,90[&rate=5.94737283632687E-4]:5.908540466542E-3)[&rate=5.94737283632687E-4]:3.970953952874E-2)[&rate=5.94737283632687E-4]:3.382106515826E-2,(93[&rate=5.94737283632687E-4]:5.826606321454E-2,84[&rate=5.94737283632687E-4]:4.456743307753E-2)[&rate=5.94737283632687E-4]:2.117308193899E-2)[&rate=5.94737283632687E-4]:2.107573854079E-2)[&rate=5.94737283632687E-4]:2.449318505224E-1)[&rate=5.94737283632687E-4]:7.411765299516E-1,(89[&rate=5.94737283632687E-4]:1.645522383496E-1,88[&rate=5.94737283632687E-4]:1.508536082126E-1)[&rate=5.94737283632687E-4]:9.220710258188E-1)[&rate=5.94737283632687E-4]:2.096451248586E-1)[&rate=5.94737283632687E-4]:8.123077432256E-1)[&rate=5.94737283632687E-4]:7.159417263223E-1)[&rate=5.94737283632687E-4]:2.194267047944E-1,97[&rate=5.94737283632687E-4]:4.435777694477E-1)[&rate=5.94737283632687E-4]:1.097852385177E-2,16[&rate=5.94737283632687E-4]:2.611087470783E0)[&rate=5.94737283632687E-4]:2.332908692275E-2)[&rate=5.94737283632687E-4]:2.323201644652E-2,40[&rate=5.94737283632687E-4]:5.721556480349E-1)[&rate=5.94737283632687E-4]:1.66365396683E-2,(146[&rate=5.94737283632687E-4]:6.982286477864E-1,((((31[&rate=5.94737283632687E-4]:6.842094124163E-1,((7[&rate=5.94737283632687E-4]:2.357395802196E-1,8[&rate=5.94737283632687E-4]:2.357395802196E-1)[&rate=5.94737283632687E-4]:1.498285486129E-1,26[&rate=5.94737283632687E-4]:4.924174439011E-1)[&rate=5.94737283632687E-4]:1.479563520769E-1)[&rate=5.94737283632687E-4]:5.972688500006E-2,(22[&rate=5.94737283632687E-4]:3.511674441916E-1,27[&rate=5.94737283632687E-4]:3.67605800356E-1)[&rate=5.94737283632687E-4]:3.379743326767E-1)[&rate=5.94737283632687E-4]:1.029450843952E-1,2[&rate=5.94737283632687E-4]:6.194841215375E-1)[&rate=5.94737283632687E-4]:1.863648670156E0,39[&rate=5.94737283632687E-4]:5.264069888642E-1)[&rate=5.94737283632687E-4]:5.160307968733E-2)[&rate=5.94737283632687E-4]:1.078211915174E-2)[&rate=5.94737283632687E-4]:6.766880842005E-3,((98[&rate=5.94737283632687E-4]:6.930091856761E-1,(99[&rate=5.94737283632687E-4]:6.81266432534E-1,96[&rate=5.94737283632687E-4]:6.457473068512E-1)[&rate=5.94737283632687E-4]:3.360067663933E-2)[&rate=5.94737283632687E-4]:3.175539293387E-4,((100[&rate=5.94737283632687E-4]:9.494600946631E-2,94[&rate=5.94737283632687E-4]:9.494600946631E-2)[&rate=5.94737283632687E-4]:4.564993171916E-1,95[&rate=5.94737283632687E-4]:6.361447802099E-1)[&rate=5.94737283632687E-4]:6.811092114425E-2)[&rate=5.94737283632687E-4]:3.064762948608E-2)[&rate=5.94737283632687E-4]:2.106316521931E-1,38[&rate=5.94737283632687E-4]:7.378847098093E-1)[&rate=5.94737283632687E-4]:5.209630556832E-1)[&rate=5.94737283632687E-4]:8.897617490222E-2)[&rate=5.94737283632687E-4]:2.761134056941E-2)[&rate=5.94737283632687E-4]:1.195853877456E-1)[&rate=5.94737283632687E-4]:3.318962270229E-3,32[&rate=5.94737283632687E-4]:1.104267761537E-2)[&rate=5.94737283632687E-4]:7.942784696576E-3,33[&rate=5.94737283632687E-4]:2.446491436666E-2);
tree STATE_64620000 [&joint=-20993.01552727973,lnP=-20993.01552727973] = [&R] (((((((((52[&rate=5.456420538210539E-4]:6.251506118995E-1,((133[&rate=5.456420538210539E-4]:3.826317125896E-1,137[&rate=5.456420538210539E-4]:4.237276030006E-1)[&rate=5.456420538210539E-4]:2.64603618807E-1,134[&rate=5.456420538210539E-4]:6.170983450955E-1)[&rate=5.456420538210539E-4]:7.517980561598E-1)[&rate=5.456420538210539E-4]:2.871820474646E-2,(103[&rate=5.456420538210539E-4]:9.506402896791E-1,(29[&rate=5.456420538210539E-4]:8.370940742277E-1,(5[&rate=5.456420538210539E-4]:4.864913955271E-1,12[&rate=5.456420538210539E-4]:5.248475599105E-1)[&rate=5.456420538210539E-4]:2.053971992486E-1)[&rate=5.456420538210539E-4]:3.464229277802E-1)[&rate=5.456420538210539E-4]:1.367522261528E0)[&rate=5.456420538210539E-4]:1.099097126586E-1,53[&rate=5.456420538210539E-4]:7.555818079932E-1)[&rate=5.456420538210539E-4]:2.092532181203E-1,((75[&rate=5.456420538210539E-4]:5.531637776524E-1,(70[&rate=5.456420538210539E-4]:3.759400272606E-1,(74[&rate=5.456420538210539E-4]:3.928502354037E-1,76[&rate=5.456420538210539E-4]:3.928502354037E-1)[&rate=5.456420538210539E-4]:2.144595624036E-2)[&rate=5.456420538210539E-4]:1.388675860083E-1)[&rate=5.456420538210539E-4]:2.235164079529E-1,(77[&rate=5.456420538210539E-4]:4.975663484445E-1,(((80[&rate=5.456420538210539E-4]:6.656649537401E-3,81[&rate=5.456420538210539E-4]:6.656649537401E-3)[&rate=5.456420538210539E-4]:4.243759769183E-1,((82[&rate=5.456420538210539E-4]:2.163861348619E-1,(71[&rate=5.456420538210539E-4]:1.569474169816E-1,79[&rate=5.456420538210539E-4]:1.843446772557E-1)[&rate=5.456420538210539E-4]:2.382227952416E-2)[&rate=5.456420538210539E-4]:1.608832820544E-1,(72[&rate=5.456420538210539E-4]:1.760555907584E-2,78[&rate=5.456420538210539E-4]:3.952336729515E-2)[&rate=5.456420538210539E-4]:3.295268715391E-1)[&rate=5.456420538210539E-4]:7.020156570373E-2)[&rate=5.456420538210539E-4]:1.298615956678E-2,73[&rate=5.456420538210539E-4]:4.933338545156E-1)[&rate=5.456420538210539E-4]:9.711945983666E-3)[&rate=5.456420538210539E-4]:2.73634385106E-1)[&rate=5.456420538210539E-4]:9.346178991204E-1)[&rate=5.456420538210539E-4]:5.630321256977E-2,125[&rate=5.456420538210539E-4]:8.107557250221E-1)[&rate=5.456420538210539E-4]:6.368932417299E-1,((((56[&rate=5.456420538210539E-4]:1.898447133439E-1,55[&rate=5.456420538210539E-4]:1.898447133439E-1)[&rate=5.456420538210539E-4]:4.098784366809E-2,(58[&rate=5.456420538210539E-4]:2.369206459479E-1,(57[&rate=5.456420538210539E-4]:2.040314345712E-1,(54[&rate=5.456420538210539E-4]:6.862878101254E-2,37[&rate=5.456420538210539E-4]:1.45131513253E-1)[&rate=5.456420538210539E-4]:9.441904700131E-2)[&rate=5.456420538210539E-4]:1.649576875368E-2)[&rate=5.456420538210539E-4]:2.123431543586E-2)[&rate=5.456420538210539E-4]:6.573539736063E-2,59[&rate=5.456420538210539E-4]:3.047646756842E-1)[&rate=5.456420538210539E-4]:3.183214567315E-1,68[&rate=5.456420538210539E-4]:5.739058045468E-1)[&rate=5.456420538210539E-4]:7.070764955384E-1)[&rate=5.456420538210539E-4]:1.465511065629E-1,34[&rate=5.456420538210539E-4]:1.679907024574E-2)[&rate=5.456420538210539E-4]:7.765872077936E-2,(32[&rate=5.456420538210539E-4]:4.1294499111E-2,33[&rate=5.456420538210539E-4]:4.677395116572E-2)[&rate=5.456420538210539E-4]:3.124548369501E-2)[&rate=5.456420538210539E-4]:7.398242084007E-2,(((126[&rate=5.456420538210539E-4]:9.087575936617E-1,(119[&rate=5.456420538210539E-4]:1.23111269243E0,((135[&rate=5.456420538210539E-4]:4.144403675025E-1,(138[&rate=5.456420538210539E-4]:2.801220934159E-1,136[&rate=5.456420538210539E-4]:1.486152441007E-1)[&rate=5.456420538210539E-4]:3.343182740867E-1)[&rate=5.456420538210539E-4]:1.590544338601E-1,120[&rate=5.456420538210539E-4]:8.255495958831E-1)[&rate=5.456420538210539E-4]:3.096726855878E-1)[&rate=5.456420538210539E-4]:4.633474238757E-1)[&rate=5.456420538210539E-4]:8.872070303938E-1,(((122[&rate=5.456420538210539E-4]:4.945491373229E-1,(124[&rate=5.456420538210539E-4]:1.078591167615E-1,123[&rate=5.456420538210539E-4]:1.105913571987E-1)[&rate=5.456420538210539E-4]:3.839577801242E-1)[&rate=5.456420538210539E-4]:2.573555717143E-1,67[&rate=5.456420538210539E-4]:2.506321586966E-1)[&rate=5.456420538210539E-4]:2.79845838209E-1,66[&rate=5.456420538210539E-4]:5.304779969055E-1)[&rate=5.456420538210539E-4]:1.831243746499E-2)[&rate=5.456420538210539E-4]:3.268289031497E-1,(((121[&rate=5.456420538210539E-4]:2.437661487915E0,127[&rate=5.456420538210539E-4]:2.878757378326E0)[&rate=5.456420538210539E-4]:1.513642080454E-1,(36[&rate=5.456420538210539E-4]:2.65058996325E-1,((((51[&rate=5.456420538210539E-4]:6.475374249766E-1,((((48[&rate=5.456420538210539E-4]:1.717202138397E-1,42[&rate=5.456420538210539E-4]:1.334688477195E-1)[&rate=5.456420538210539E-4]:2.636261456694E-1,41[&rate=5.456420538210539E-4]:3.916305125146E-1)[&rate=5.456420538210539E-4]:1.147627313051E-1,(46[&rate=5.456420538210539E-4]:5.351478193639E-1,43[&rate=5.456420538210539E-4]:5.351478193639E-1)[&rate=5.456420538210539E-4]:2.589023319875E-2)[&rate=5.456420538210539E-4]:1.044062023086E-1,(50[&rate=5.456420538210539E-4]:4.082741309262E-1,49[&rate=5.456420538210539E-4]:4.082741309262E-1)[&rate=5.456420538210539E-4]:2.243832386993E-1)[&rate=5.456420538210539E-4]:9.415574476861E-3)[&rate=5.456420538210539E-4]:2.641755009647E-2,(44[&rate=5.456420538210539E-4]:5.746685403036E-1,(47[&rate=5.456420538210539E-4]:4.643661751029E-1,45[&rate=5.456420538210539E-4]:4.561694537915E-1)[&rate=5.456420538210539E-4]:1.15766846075E-1)[&rate=5.456420538210539E-4]:1.211443582667E-1)[&rate=5.456420538210539E-4]:1.117363120873E-1,((118[&rate=5.456420538210539E-4]:8.866834307752E-1,(69[&rate=5.456420538210539E-4]:7.760995929045E-1,(((129[&rate=5.456420538210539E-4]:2.40736939447E-2,132[&rate=5.456420538210539E-4]:2.681341997206E-2)[&rate=5.456420538210539E-4]:4.603976329656E-2,130[&rate=5.456420538210539E-4]:7.011345724127E-2)[&rate=5.456420538210539E-4]:1.464733952608E-1,131[&rate=5.456420538210539E-4]:2.193265785294E-1)[&rate=5.456420538210539E-4]:4.115675349229E-1)[&rate=5.456420538210539E-4]:1.215427419803E-1)[&rate=5.456420538210539E-4]:5.302645237803E-1,(128[&rate=5.456420538210539E-4]:1.220893331534E0,((((65[&rate=5.456420538210539E-4]:1.49018855512E-1,64[&rate=5.456420538210539E-4]:2.997037870187E-1)[&rate=5.456420538210539E-4]:3.873573480282E-3,60[&rate=5.456420538210539E-4]:1.528924289923E-1)[&rate=5.456420538210539E-4]:2.596708234252E-2,62[&rate=5.456420538210539E-4]:3.706403332525E-1)[&rate=5.456420538210539E-4]:2.335919359874E-1,(61[&rate=5.456420538210539E-4]:1.761781480061E-1,63[&rate=5.456420538210539E-4]:1.350822575951E-1)[&rate=5.456420538210539E-4]:4.280541212339E-1)[&rate=5.456420538210539E-4]:7.563870896909E-1)[&rate=5.456420538210539E-4]:5.632859562464E-2)[&rate=5.456420538210539E-4]:3.009912553535E-1)[&rate=5.456420538210539E-4]:2.602300758611E-2,35[&rate=5.456420538210539E-4]:7.546906681016E-2)[&rate=5.456420538210539E-4]:1.430145870491E-1)[&rate=5.456420538210539E-4]:2.44514644841E-1)[&rate=5.456420538210539E-4]:2.589967515283E-1,((147[&rate=5.456420538210539E-4]:8.745176257209E-1,(146[&rate=5.456420538210539E-4]:8.97634966642E-1,(((101[&rate=5.456420538210539E-4]:1.324036922423E0,((((((((106[&rate=5.456420538210539E-4]:3.07566168902E-1,111[&rate=5.456420538210539E-4]:3.240045250664E-1)[&rate=5.456420538210539E-4]:2.127834911963E-1,139[&rate=5.456420538210539E-4]:7.12130482016E-1)[&rate=5.456420538210539E-4]:1.972839172806E-1,116[&rate=5.456420538210539E-4]:6.573596047761E-1)[&rate=5.456420538210539E-4]:8.632006577988E-2,(148[&rate=5.456420538210539E-4]:4.824969907042E-1,143[&rate=5.456420538210539E-4]:4.797572646769E-1)[&rate=5.456420538210539E-4]:2.995388442355E-1)[&rate=5.456420538210539E-4]:5.21701645685E-1,(((109[&rate=5.456420538210539E-4]:6.739685136608E-1,((114[&rate=5.456420538210539E-4]:4.13462966049E-2,104[&rate=5.456420538210539E-4]:1.016202692077E-1)[&rate=5.456420538210539E-4]:4.666378464741E-1,(108[&rate=5.456420538210539E-4]:3.625299077882E-1,107[&rate=5.456420538210539E-4]:3.652696338155E-1)[&rate=5.456420538210539E-4]:2.029884818663E-1)[&rate=5.456420538210539E-4]:8.65323157872E-2)[&rate=5.456420538210539E-4]:1.352524960799E-1,115[&rate=5.456420538210539E-4]:7.297689549462E-1)[&rate=5.456420538210539E-4]:1.070676608342E-1,(19[&rate=5.456420538210539E-4]:8.059995586489E-1,13[&rate=5.456420538210539E-4]:7.676433942653E-1)[&rate=5.456420538210539E-4]:1.51385002337E-1)[&rate=5.456420538210539E-4]:4.285447004607E-1)[&rate=5.456420538210539E-4]:7.330125123798E-2,(((110[&rate=5.456420538210539E-4]:8.765648493105E-1,105[&rate=5.456420538210539E-4]:8.546470410914E-1)[&rate=5.456420538210539E-4]:3.538370847266E-2,(17[&rate=5.456420538210539E-4]:6.457540640898E-1,14[&rate=5.456420538210539E-4]:6.073978997061E-1)[&rate=5.456420538210539E-4]:3.100301101317E-1)[&rate=5.456420538210539E-4]:5.973335839663E-2,((113[&rate=5.456420538210539E-4]:7.659627451141E-1,(117[&rate=5.456420538210539E-4]:1.449386193554E-1,112[&rate=5.456420538210539E-4]:1.421988933278E-1)[&rate=5.456420538210539E-4]:6.237638517863E-1)[&rate=5.456420538210539E-4]:5.979135827173E-2,((4[&rate=5.456420538210539E-4]:2.150180444934E-1,30[&rate=5.456420538210539E-4]:3.876207842194E-1)[&rate=5.456420538210539E-4]:4.989761480048E-1,9[&rate=5.456420538210539E-4]:7.633092609913E-1)[&rate=5.456420538210539E-4]:5.422566431251E-2)[&rate=5.456420538210539E-4]:1.514072648486E-1)[&rate=5.456420538210539E-4]:4.437129800664E-1)[&rate=5.456420538210539E-4]:2.777525893945E-2,(((144[&rate=5.456420538210539E-4]:2.178883354811E-1,(141[&rate=5.456420538210539E-4]:1.566234642721E-2,145[&rate=5.456420538210539E-4]:1.84020724548E-2)[&rate=5.456420538210539E-4]:2.049657150813E-1)[&rate=5.456420538210539E-4]:1.830602889673E-1,142[&rate=5.456420538210539E-4]:4.064280765034E-1)[&rate=5.456420538210539E-4]:1.155110559934E0,((((11[&rate=5.456420538210539E-4]:3.650842415888E-1,140[&rate=5.456420538210539E-4]:3.459061593971E-1)[&rate=5.456420538210539E-4]:4.815103157268E-1,((20[&rate=5.456420538210539E-4]:3.582338013824E-1,25[&rate=5.456420538210539E-4]:3.774118835741E-1)[&rate=5.456420538210539E-4]:3.658420418568E-1,23[&rate=5.456420538210539E-4]:7.322950213212E-1)[&rate=5.456420538210539E-4]:1.992310428436E-1)[&rate=5.456420538210539E-4]:3.612928790076E-1,(((21[&rate=5.456420538210539E-4]:8.364855358915E-1,28[&rate=5.456420538210539E-4]:8.611430701379E-1)[&rate=5.456420538210539E-4]:1.938471492801E-2,1[&rate=5.456420538210539E-4]:9.422641520301E-2)[&rate=5.456420538210539E-4]:5.560020450932E-2,24[&rate=5.456420538210539E-4]:9.306485375206E-1)[&rate=5.456420538210539E-4]:3.731293097615E-1)[&rate=5.456420538210539E-4]:6.615821844479E-3,102[&rate=5.456420538210539E-4]:1.487498335102E-1)[&rate=5.456420538210539E-4]:1.662134604614E-1)[&rate=5.456420538210539E-4]:5.971371052915E-2)[&rate=5.456420538210539E-4]:9.051895416456E-2,(((6[&rate=5.456420538210539E-4]:3.40490945881E-1,18[&rate=5.456420538210539E-4]:4.035046445111E-1)[&rate=5.456420538210539E-4]:2.733872112274E-1,(3[&rate=5.456420538210539E-4]:5.233153793191E-1,((89[&rate=5.456420538210539E-4]:1.115979124364E-1,88[&rate=5.456420538210539E-4]:9.789928229937E-2)[&rate=5.456420538210539E-4]:6.677354829325E-1,(((83[&rate=5.456420538210539E-4]:9.346366240947E-2,85[&rate=5.456420538210539E-4]:9.346366240947E-2)[&rate=5.456420538210539E-4]:1.812493602836E-1,((92[&rate=5.456420538210539E-4]:4.516051696237E-2,(91[&rate=5.456420538210539E-4]:2.191758579796E-2,90[&rate=5.456420538210539E-4]:2.191758579796E-2)[&rate=5.456420538210539E-4]:2.324293116441E-2)[&rate=5.456420538210539E-4]:1.164553459976E-1,((93[&rate=5.456420538210539E-4]:6.752686726257E-2,84[&rate=5.456420538210539E-4]:5.382823712556E-2)[&rate=5.456420538210539E-4]:7.415767098845E-2,86[&rate=5.456420538210539E-4]:1.27985908114E-1)[&rate=5.456420538210539E-4]:1.993132470891E-2)[&rate=5.456420538210539E-4]:1.267957898702E-1)[&rate=5.456420538210539E-4]:5.245724953852E-3,87[&rate=5.456420538210539E-4]:2.79958747647E-1)[&rate=5.456420538210539E-4]:4.856760175849E-1)[&rate=5.456420538210539E-4]:2.974066414844E-1)[&rate=5.456420538210539E-4]:3.850798326876E-2)[&rate=5.456420538210539E-4]:1.315890709314E-1,(10[&rate=5.456420538210539E-4]:4.012490498314E-1,15[&rate=5.456420538210539E-4]:4.396052142148E-1)[&rate=5.456420538210539E-4]:3.606565343727E-1)[&rate=5.456420538210539E-4]:7.690437991187E-1)[&rate=5.456420538210539E-4]:8.643204158129E-1)[&rate=5.456420538210539E-4]:3.107035288339E-1,40[&rate=5.456420538210539E-4]:6.615762922634E-1)[&rate=5.456420538210539E-4]:6.286771917023E-2,(((39[&rate=5.456420538210539E-4]:5.472592385864E-1,97[&rate=5.456420538210539E-4]:4.762209872202E-1)[&rate=5.456420538210539E-4]:7.857832721234E-2,(2[&rate=5.456420538210539E-4]:6.785126788612E-1,((31[&rate=5.456420538210539E-4]:7.668936141377E-1,(22[&rate=5.456420538210539E-4]:3.151772150279E-1,27[&rate=5.456420538210539E-4]:3.316155711923E-1)[&rate=5.456420538210539E-4]:3.969218785617E-1)[&rate=5.456420538210539E-4]:1.889674263614E-2,(26[&rate=5.456420538210539E-4]:5.186276848168E-1,(7[&rate=5.456420538210539E-4]:1.724739117746E-1,8[&rate=5.456420538210539E-4]:1.724739117746E-1)[&rate=5.456420538210539E-4]:2.393044579737E-1)[&rate=5.456420538210539E-4]:2.233270555186E-1)[&rate=5.456420538210539E-4]:1.201195823615E-1)[&rate=5.456420538210539E-4]:1.904050689767E0)[&rate=5.456420538210539E-4]:7.4467671596E-2,(((95[&rate=5.456420538210539E-4]:4.923335786238E-1,(100[&rate=5.456420538210539E-4]:1.442116907491E-1,94[&rate=5.456420538210539E-4]:1.442116907491E-1)[&rate=5.456420538210539E-4]:2.634224343227E-1)[&rate=5.456420538210539E-4]:2.223886478394E-1,((99[&rate=5.456420538210539E-4]:5.891403673805E-1,96[&rate=5.456420538210539E-4]:5.536212416976E-1)[&rate=5.456420538210539E-4]:1.334775261437E-1,98[&rate=5.456420538210539E-4]:7.007599700269E-1)[&rate=5.456420538210539E-4]:3.033294687592E-3)[&rate=5.456420538210539E-4]:9.729452515686E-2,16[&rate=5.456420538210539E-4]:2.758165415442E0)[&rate=5.456420538210539E-4]:2.76327480696E-2)[&rate=5.456420538210539E-4]:2.413877403897E-2)[&rate=5.456420538210539E-4]:5.297237597347E-2)[&rate=5.456420538210539E-4]:3.972418913345E-2)[&rate=5.456420538210539E-4]:8.202505994969E-2,38[&rate=5.456420538210539E-4]:8.308596255612E-1)[&rate=5.456420538210539E-4]:4.935008711828E-1)[&rate=5.456420538210539E-4]:1.536242872917E-1)[&rate=5.456420538210539E-4]:1.55834572975E-1);
tree STATE_64710000 [&joint=-20970.35667307811,lnP=-20970.35667307811] = [&R] (32[&rate=6.278141484886572E-4]:8.203268741237E-2,(33[&rate=6.278141484886572E-4]:4.946682820415E-2,((((((((134[&rate=6.278141484886572E-4]:3.236579756558E-1,(133[&rate=6.278141484886572E-4]:3.01476610564E-1,137[&rate=6.278141484886572E-4]:3.42572500975E-1)[&rate=6.278141484886572E-4]:5.231835139302E-2)[&rate=6.278141484886572E-4]:1.06324578921E0,((103[&rate=6.278141484886572E-4]:5.368311795994E-1,(29[&rate=6.278141484886572E-4]:2.763731920987E-1,(5[&rate=6.278141484886572E-4]:6.034011558805E-2,12[&rate=6.278141484886572E-4]:9.869627997151E-2)[&rate=6.278141484886572E-4]:7.082759705863E-2)[&rate=6.278141484886572E-4]:4.933346998295E-1)[&rate=6.278141484886572E-4]:1.753650892916E0,52[&rate=6.278141484886572E-4]:6.261883379543E-1)[&rate=6.278141484886572E-4]:1.696963755583E-2)[&rate=6.278141484886572E-4]:1.151176038324E-1,(53[&rate=6.278141484886572E-4]:6.404552198463E-1,(((76[&rate=6.278141484886572E-4]:2.967552237047E-1,(74[&rate=6.278141484886572E-4]:2.566599746948E-1,70[&rate=6.278141484886572E-4]:2.183038103113E-1)[&rate=6.278141484886572E-4]:4.009524900987E-2)[&rate=6.278141484886572E-4]:9.548636507348E-2,75[&rate=6.278141484886572E-4]:3.922415887782E-1)[&rate=6.278141484886572E-4]:1.131793668474E-1,(((77[&rate=6.278141484886572E-4]:2.687629345651E-1,73[&rate=6.278141484886572E-4]:2.742423866199E-1)[&rate=6.278141484886572E-4]:1.083224643607E-2,((78[&rate=6.278141484886572E-4]:1.135553599269E-1,72[&rate=6.278141484886572E-4]:9.163755170756E-2)[&rate=6.278141484886572E-4]:1.050317734432E-1,(79[&rate=6.278141484886572E-4]:2.057814193935E-1,82[&rate=6.278141484886572E-4]:2.140005974756E-1)[&rate=6.278141484886572E-4]:1.280571397652E-2)[&rate=6.278141484886572E-4]:2.539160927504E-2)[&rate=6.278141484886572E-4]:4.36766889366E-2,(71[&rate=6.278141484886572E-4]:1.996050608572E-1,(80[&rate=6.278141484886572E-4]:6.99762040798E-2,81[&rate=6.278141484886572E-4]:6.99762040798E-2)[&rate=6.278141484886572E-4]:1.488069389691E-1)[&rate=6.278141484886572E-4]:6.065311045047E-2)[&rate=6.278141484886572E-4]:1.76669633633E-1)[&rate=6.278141484886572E-4]:8.814973228329E-1)[&rate=6.278141484886572E-4]:1.096236381848E-1)[&rate=6.278141484886572E-4]:1.606279867184E-1,125[&rate=6.278141484886572E-4]:7.003243310882E-1)[&rate=6.278141484886572E-4]:5.363304790444E-1,((((55[&rate=6.278141484886572E-4]:1.84540233742E-1,56[&rate=6.278141484886572E-4]:1.84540233742E-1)[&rate=6.278141484886572E-4]:1.541252200431E-2,((37[&rate=6.278141484886572E-4]:1.378986692578E-1,59[&rate=6.278141484886572E-4]:9.964730313753E-2)[&rate=6.278141484886572E-4]:1.015131738129E-1,(58[&rate=6.278141484886572E-4]:1.624007421753E-1,54[&rate=6.278141484886572E-4]:1.05023692995E-1)[&rate=6.278141484886572E-4]:5.788541783528E-2)[&rate=6.278141484886572E-4]:6.989000107489E-3)[&rate=6.278141484886572E-4]:2.268151807939E-2,57[&rate=6.278141484886572E-4]:2.335632355745E-1)[&rate=6.278141484886572E-4]:2.51427824743E-1,68[&rate=6.278141484886572E-4]:4.330784920114E-1)[&rate=6.278141484886572E-4]:6.369096514545E-1)[&rate=6.278141484886572E-4]:1.699891370526E-1,((35[&rate=6.278141484886572E-4]:1.156739714538E-1,((((((118[&rate=6.278141484886572E-4]:6.486585895809E-1,((132[&rate=6.278141484886572E-4]:1.166272284159E-1,129[&rate=6.278141484886572E-4]:1.138875023885E-1)[&rate=6.278141484886572E-4]:3.536527086735E-2,(131[&rate=6.278141484886572E-4]:1.131557183873E-1,130[&rate=6.278141484886572E-4]:1.104159923599E-1)[&rate=6.278141484886572E-4]:3.883678089592E-2)[&rate=6.278141484886572E-4]:3.624195149551E-1)[&rate=6.278141484886572E-4]:1.861537241891E-2,69[&rate=6.278141484886572E-4]:6.782328661095E-1)[&rate=6.278141484886572E-4]:6.511285377474E-1,(((65[&rate=6.278141484886572E-4]:8.686192343649E-2,(64[&rate=6.278141484886572E-4]:1.773745994054E-1,62[&rate=6.278141484886572E-4]:2.184704898165E-1)[&rate=6.278141484886572E-4]:6.017225553776E-2)[&rate=6.278141484886572E-4]:3.552340673278E-2,60[&rate=6.278141484886572E-4]:1.223853301693E-1)[&rate=6.278141484886572E-4]:1.025571187714E-1,(61[&rate=6.278141484886572E-4]:1.568699064778E-1,63[&rate=6.278141484886572E-4]:1.157740160668E-1)[&rate=6.278141484886572E-4]:2.598533643806E-1)[&rate=6.278141484886572E-4]:9.016792288887E-1)[&rate=6.278141484886572E-4]:2.130504543026E-1,128[&rate=6.278141484886572E-4]:1.391726926653E0)[&rate=6.278141484886572E-4]:1.943576315511E-1,((((((48[&rate=6.278141484886572E-4]:1.872199978174E-1,42[&rate=6.278141484886572E-4]:1.489686316972E-1)[&rate=6.278141484886572E-4]:8.073972444254E-2,41[&rate=6.278141484886572E-4]:2.242438752655E-1)[&rate=6.278141484886572E-4]:1.3775888762E-1,46[&rate=6.278141484886572E-4]:4.166475716285E-1)[&rate=6.278141484886572E-4]:1.802896498621E-2,43[&rate=6.278141484886572E-4]:4.346765366147E-1)[&rate=6.278141484886572E-4]:1.558022402733E-1,((50[&rate=6.278141484886572E-4]:3.286605098845E-1,49[&rate=6.278141484886572E-4]:3.286605098845E-1)[&rate=6.278141484886572E-4]:6.840884441303E-2,51[&rate=6.278141484886572E-4]:4.025338351718E-1)[&rate=6.278141484886572E-4]:1.606225373447E-1)[&rate=6.278141484886572E-4]:4.431878964883E-2,((44[&rate=6.278141484886572E-4]:3.223406867992E-1,47[&rate=6.278141484886572E-4]:3.278051676734E-1)[&rate=6.278141484886572E-4]:2.458298546913E-1,45[&rate=6.278141484886572E-4]:5.654383010534E-1)[&rate=6.278141484886572E-4]:6.116254417207E-2)[&rate=6.278141484886572E-4]:1.860875006868E-1)[&rate=6.278141484886572E-4]:5.819645831403E-2,(36[&rate=6.278141484886572E-4]:2.26380326639E-3,(121[&rate=6.278141484886572E-4]:1.950552729096E0,127[&rate=6.278141484886572E-4]:2.391648619507E0)[&rate=6.278141484886572E-4]:1.311631289648E-1)[&rate=6.278141484886572E-4]:1.598254324293E-1)[&rate=6.278141484886572E-4]:1.600782238196E-4)[&rate=6.278141484886572E-4]:5.241903526712E-1,(((16[&rate=6.278141484886572E-4]:2.672310266444E0,(39[&rate=6.278141484886572E-4]:4.25755189574E-1,(101[&rate=6.278141484886572E-4]:1.124096063386E0,((((((109[&rate=6.278141484886572E-4]:7.373256002738E-1,(107[&rate=6.278141484886572E-4]:6.181404808647E-1,((114[&rate=6.278141484886572E-4]:9.704720877401E-2,104[&rate=6.278141484886572E-4]:1.573211813768E-1)[&rate=6.278141484886572E-4]:4.598912593486E-1,108[&rate=6.278141484886572E-4]:6.14472714698E-1)[&rate=6.278141484886572E-4]:9.280401393679E-4)[&rate=6.278141484886572E-4]:1.000070372173E-1)[&rate=6.278141484886572E-4]:1.398019458048E-1,(19[&rate=6.278141484886572E-4]:4.860639539226E-1,13[&rate=6.278141484886572E-4]:4.477077895389E-1)[&rate=6.278141484886572E-4]:4.32159482567E-1)[&rate=6.278141484886572E-4]:5.940942289176E-2,(116[&rate=6.278141484886572E-4]:5.486597745691E-1,((148[&rate=6.278141484886572E-4]:1.425405033944E-1,143[&rate=6.278141484886572E-4]:1.398007773671E-1)[&rate=6.278141484886572E-4]:3.669685724924E-1,(115[&rate=6.278141484886572E-4]:4.10537221825E-1,((111[&rate=6.278141484886572E-4]:1.708599031539E-1,106[&rate=6.278141484886572E-4]:1.544215469895E-1)[&rate=6.278141484886572E-4]:2.385155040042E-1,139[&rate=6.278141484886572E-4]:5.847178729115E-1)[&rate=6.278141484886572E-4]:7.787414343399E-2)[&rate=6.278141484886572E-4]:6.061568967824E-2)[&rate=6.278141484886572E-4]:7.750686306593E-2)[&rate=6.278141484886572E-4]:3.084251396067E-1)[&rate=6.278141484886572E-4]:3.381020376014E-1,((110[&rate=6.278141484886572E-4]:5.792586873848E-1,105[&rate=6.278141484886572E-4]:5.573408791657E-1)[&rate=6.278141484886572E-4]:2.737384703784E-1,((9[&rate=6.278141484886572E-4]:6.38755130706E-1,113[&rate=6.278141484886572E-4]:6.469743087881E-1)[&rate=6.278141484886572E-4]:6.397335278747E-3,(((4[&rate=6.278141484886572E-4]:1.170891782165E-1,30[&rate=6.278141484886572E-4]:2.896919179425E-1)[&rate=6.278141484886572E-4]:4.178637445027E-1,(17[&rate=6.278141484886572E-4]:3.545307538115E-1,14[&rate=6.278141484886572E-4]:3.161745894278E-1)[&rate=6.278141484886572E-4]:2.763125798666E-1)[&rate=6.278141484886572E-4]:1.760410408489E-2,(112[&rate=6.278141484886572E-4]:5.973343831935E-1,117[&rate=6.278141484886572E-4]:6.000741092211E-1)[&rate=6.278141484886572E-4]:1.275689018576E-2)[&rate=6.278141484886572E-4]:4.32803706875E-2)[&rate=6.278141484886572E-4]:2.051049657511E-1)[&rate=6.278141484886572E-4]:4.189021227812E-1)[&rate=6.278141484886572E-4]:6.142542968569E-2,(((((28[&rate=6.278141484886572E-4]:7.812320475896E-1,21[&rate=6.278141484886572E-4]:7.565745133432E-1)[&rate=6.278141484886572E-4]:2.285089636458E-1,1[&rate=6.278141484886572E-4]:2.234396413725E-1)[&rate=6.278141484886572E-4]:6.217841728108E-2,24[&rate=6.278141484886572E-4]:1.066439976462E0)[&rate=6.278141484886572E-4]:2.779759837265E-1,(102[&rate=6.278141484886572E-4]:1.126058400082E-1,((11[&rate=6.278141484886572E-4]:7.612092657498E-1,140[&rate=6.278141484886572E-4]:7.420311835581E-1)[&rate=6.278141484886572E-4]:1.112143063078E-1,((20[&rate=6.278141484886572E-4]:2.709638115837E-1,25[&rate=6.278141484886572E-4]:2.901418937754E-1)[&rate=6.278141484886572E-4]:4.701421337924E-1,23[&rate=6.278141484886572E-4]:7.493251234582E-1)[&rate=6.278141484886572E-4]:2.080299554486E-1)[&rate=6.278141484886572E-4]:3.059356926081E-1)[&rate=6.278141484886572E-4]:7.016628456364E-2)[&rate=6.278141484886572E-4]:6.118246629079E-2,((144[&rate=6.278141484886572E-4]:6.434107794801E-1,(141[&rate=6.278141484886572E-4]:1.427194472707E-1,145[&rate=6.278141484886572E-4]:1.454591732983E-1)[&rate=6.278141484886572E-4]:5.034310582368E-1)[&rate=6.278141484886572E-4]:9.958886996661E-2,142[&rate=6.278141484886572E-4]:7.484791015017E-1)[&rate=6.278141484886572E-4]:7.420508318268E-1)[&rate=6.278141484886572E-4]:2.087696868255E-2)[&rate=6.278141484886572E-4]:1.503788021687E-1,((3[&rate=6.278141484886572E-4]:5.166629457883E-1,((89[&rate=6.278141484886572E-4]:1.002324914898E-1,88[&rate=6.278141484886572E-4]:8.653386135281E-2)[&rate=6.278141484886572E-4]:5.668664573689E-1,(((92[&rate=6.278141484886572E-4]:9.609167500278E-2,(91[&rate=6.278141484886572E-4]:6.01611226943E-3,90[&rate=6.278141484886572E-4]:6.01611226943E-3)[&rate=6.278141484886572E-4]:9.007556273335E-2)[&rate=6.278141484886572E-4]:9.465449608496E-2,87[&rate=6.278141484886572E-4]:1.770475409507E-1)[&rate=6.278141484886572E-4]:1.515950944257E-1,(93[&rate=6.278141484886572E-4]:2.284327953525E-1,((86[&rate=6.278141484886572E-4]:1.397403040728E-1,(84[&rate=6.278141484886572E-4]:1.255021795494E-1,83[&rate=6.278141484886572E-4]:1.255021795494E-1)[&rate=6.278141484886572E-4]:1.423812452338E-2)[&rate=6.278141484886572E-4]:1.229746643175E-2,85[&rate=6.278141484886572E-4]:1.520377705046E-1)[&rate=6.278141484886572E-4]:6.269639471086E-2)[&rate=6.278141484886572E-4]:1.13908470161E-1)[&rate=6.278141484886572E-4]:3.247576833453E-1)[&rate=6.278141484886572E-4]:4.029886544637E-1)[&rate=6.278141484886572E-4]:4.319277367841E-1,(6[&rate=6.278141484886572E-4]:7.180770764346E-1,((10[&rate=6.278141484886572E-4]:3.289811378688E-1,15[&rate=6.278141484886572E-4]:3.673373022522E-1)[&rate=6.278141484886572E-4]:3.798145263422E-1,18[&rate=6.278141484886572E-4]:7.553710066767E-1)[&rate=6.278141484886572E-4]:2.571976838801E-2)[&rate=6.278141484886572E-4]:2.825684006583E-1)[&rate=6.278141484886572E-4]:4.638799531141E-1)[&rate=6.278141484886572E-4]:7.14365153727E-1)[&rate=6.278141484886572E-4]:2.748232851818E-1)[&rate=6.278141484886572E-4]:1.610621507527E-1)[&rate=6.278141484886572E-4]:6.236997062773E-2,(((146[&rate=6.278141484886572E-4]:6.46274168649E-1,97[&rate=6.278141484886572E-4]:4.550173380479E-1)[&rate=6.278141484886572E-4]:1.080420948303E-2,40[&rate=6.278141484886572E-4]:5.368597988971E-1)[&rate=6.278141484886572E-4]:9.760461751557E-2,(((95[&rate=6.278141484886572E-4]:4.525075181112E-1,(100[&rate=6.278141484886572E-4]:2.358529772375E-1,94[&rate=6.278141484886572E-4]:2.358529772375E-1)[&rate=6.278141484886572E-4]:1.319550873217E-1)[&rate=6.278141484886572E-4]:1.566191252651E-1,((99[&rate=6.278141484886572E-4]:4.994973107572E-1,96[&rate=6.278141484886572E-4]:4.639781850743E-1)[&rate=6.278141484886572E-4]:9.23069244514E-2,98[&rate=6.278141484886572E-4]:5.699463117113E-1)[&rate=6.278141484886572E-4]:2.825136991622E-2)[&rate=6.278141484886572E-4]:1.60962462771E-1,(147[&rate=6.278141484886572E-4]:5.421423879017E-1,(((22[&rate=6.278141484886572E-4]:2.168061550043E-1,27[&rate=6.278141484886572E-4]:2.332445111686E-1)[&rate=6.278141484886572E-4]:5.214856318477E-1,(((7[&rate=6.278141484886572E-4]:1.32633958646E-1,8[&rate=6.278141484886572E-4]:1.32633958646E-1)[&rate=6.278141484886572E-4]:2.840030139165E-1,26[&rate=6.278141484886572E-4]:5.23486287631E-1)[&rate=6.278141484886572E-4]:1.263603686182E-1,31[&rate=6.278141484886572E-4]:6.936822726877E-1)[&rate=6.278141484886572E-4]:9.940403471236E-2)[&rate=6.278141484886572E-4]:2.475284763173E-1,2[&rate=6.278141484886572E-4]:8.132175234432E-1)[&rate=6.278141484886572E-4]:1.628273618108E0)[&rate=6.278141484886572E-4]:1.459795051309E-1)[&rate=6.278141484886572E-4]:3.71957256044E-3)[&rate=6.278141484886572E-4]:1.472289454172E-2)[&rate=6.278141484886572E-4]:1.890430391943E-1,38[&rate=6.278141484886572E-4]:7.699243392196E-1)[&rate=6.278141484886572E-4]:4.723054314208E-1)[&rate=6.278141484886572E-4]:5.239231862129E-2)[&rate=6.278141484886572E-4]:2.380365165745E-2,((66[&rate=6.278141484886572E-4]:2.148580185813E-1,126[&rate=6.278141484886572E-4]:1.462032208266E0)[&rate=6.278141484886572E-4]:1.566835187575E-1,(119[&rate=6.278141484886572E-4]:2.325916224934E0,((120[&rate=6.278141484886572E-4]:9.157813159676E-1,(135[&rate=6.278141484886572E-4]:5.608635501824E-1,(138[&rate=6.278141484886572E-4]:1.748577441234E-1,136[&rate=6.278141484886572E-4]:4.335089480824E-2)[&rate=6.278141484886572E-4]:5.86005806059E-1)[&rate=6.278141484886572E-4]:1.028629712647E-1)[&rate=6.278141484886572E-4]:1.206171981283E0,((122[&rate=6.278141484886572E-4]:4.130767016992E-1,(124[&rate=6.278141484886572E-4]:2.5861161279E-2,123[&rate=6.278141484886572E-4]:2.859340171612E-2)[&rate=6.278141484886572E-4]:3.844832999831E-1)[&rate=6.278141484886572E-4]:2.50953201696E-1,67[&rate=6.278141484886572E-4]:1.627573530545E-1)[&rate=6.278141484886572E-4]:2.220964282584E-2)[&rate=6.278141484886572E-4]:1.080725167251E-1)[&rate=6.278141484886572E-4]:7.850202473331E-2)[&rate=6.278141484886572E-4]:3.445187570648E-1)[&rate=6.278141484886572E-4]:1.582722212971E-1,34[&rate=6.278141484886572E-4]:1.131881707068E-2)[&rate=6.278141484886572E-4]:5.458636729785E-2)[&rate=6.278141484886572E-4]:3.804531126293E-2);
tree STATE_64800000 [&joint=-20968.13615218797,lnP=-20968.13615218797] = [&R] ((34[&rate=6.447901843902091E-4]:5.692124210954E-2,(33[&rate=6.447901843902091E-4]:1.636910493709E-2,((((122[&rate=6.447901843902091E-4]:2.698157969114E-1,(124[&rate=6.447901843902091E-4]:6.181968078267E-2,123[&rate=6.447901843902091E-4]:6.45519212198E-2)[&rate=6.447901843902091E-4]:2.052638756916E-1)[&rate=6.447901843902091E-4]:4.638636991246E-1,67[&rate=6.447901843902091E-4]:2.324069456953E-1)[&rate=6.447901843902091E-4]:1.702772256682E-1,(66[&rate=6.447901843902091E-4]:2.154560529477E-1,(126[&rate=6.447901843902091E-4]:1.04687366674E0,(119[&rate=6.447901843902091E-4]:1.657275120483E0,((135[&rate=6.447901843902091E-4]:5.403163680839E-1,(138[&rate=6.447901843902091E-4]:1.797045546088E-1,136[&rate=6.447901843902091E-4]:4.819770529355E-2)[&rate=6.447901843902091E-4]:5.606118134752E-1)[&rate=6.447901843902091E-4]:2.436255115199E-1,120[&rate=6.447901843902091E-4]:1.035996674124E0)[&rate=6.447901843902091E-4]:5.253880354001E-1)[&rate=6.447901843902091E-4]:1.753010689003E-1)[&rate=6.447901843902091E-4]:4.157565758929E-1)[&rate=6.447901843902091E-4]:1.872281184157E-1)[&rate=6.447901843902091E-4]:2.844271370743E-1,(((((((((64[&rate=6.447901843902091E-4]:1.742103831487E-1,62[&rate=6.447901843902091E-4]:2.153062735598E-1)[&rate=6.447901843902091E-4]:2.378476410288E-2,60[&rate=6.447901843902091E-4]:4.731021574489E-2)[&rate=6.447901843902091E-4]:3.27978671982E-1,65[&rate=6.447901843902091E-4]:3.752888877269E-1)[&rate=6.447901843902091E-4]:1.31254385325E-1,(61[&rate=6.447901843902091E-4]:6.143461371912E-2,63[&rate=6.447901843902091E-4]:2.033872330808E-2)[&rate=6.447901843902091E-4]:6.368894812506E-1)[&rate=6.447901843902091E-4]:9.000074503894E-1,(128[&rate=6.447901843902091E-4]:1.429879630474E0,(69[&rate=6.447901843902091E-4]:1.172112357221E0,(118[&rate=6.447901843902091E-4]:9.961719759004E-1,((130[&rate=6.447901843902091E-4]:2.54134706899E-2,131[&rate=6.447901843902091E-4]:2.815319671726E-2)[&rate=6.447901843902091E-4]:1.571667416384E-1,(129[&rate=6.447901843902091E-4]:1.179318853611E-1,132[&rate=6.447901843902091E-4]:1.206716113885E-1)[&rate=6.447901843902091E-4]:6.464832696721E-2)[&rate=6.447901843902091E-4]:6.766054622022E-1)[&rate=6.447901843902091E-4]:1.649814772108E-1)[&rate=6.447901843902091E-4]:4.084522047598E-1)[&rate=6.447901843902091E-4]:2.872588748811E-2)[&rate=6.447901843902091E-4]:1.046307850184E-2,(45[&rate=6.447901843902091E-4]:5.27548592638E-1,((47[&rate=6.447901843902091E-4]:3.56090743934E-1,44[&rate=6.447901843902091E-4]:3.506262630597E-1)[&rate=6.447901843902091E-4]:8.921480541747E-2,(((50[&rate=6.447901843902091E-4]:3.016002065963E-1,49[&rate=6.447901843902091E-4]:3.016002065963E-1)[&rate=6.447901843902091E-4]:6.037259667031E-2,51[&rate=6.447901843902091E-4]:3.674372841409E-1)[&rate=6.447901843902091E-4]:1.775967156897E-2,((((42[&rate=6.447901843902091E-4]:2.174992274289E-1,48[&rate=6.447901843902091E-4]:2.557505935491E-1)[&rate=6.447901843902091E-4]:2.683314815254E-2,41[&rate=6.447901843902091E-4]:2.388678947072E-1)[&rate=6.447901843902091E-4]:4.855761790955E-2,43[&rate=6.447901843902091E-4]:3.420703213597E-1)[&rate=6.447901843902091E-4]:3.913147287243E-2,46[&rate=6.447901843902091E-4]:3.812017942321E-1)[&rate=6.447901843902091E-4]:3.131756584917E-2)[&rate=6.447901843902091E-4]:3.278618927013E-2)[&rate=6.447901843902091E-4]:9.043976459794E-2)[&rate=6.447901843902091E-4]:1.681237915343E-1)[&rate=6.447901843902091E-4]:2.640532577423E-1,((121[&rate=6.447901843902091E-4]:2.116960364942E0,36[&rate=6.447901843902091E-4]:3.750831014795E-2)[&rate=6.447901843902091E-4]:1.971869722577E-1,(35[&rate=6.447901843902091E-4]:1.162213308877E-1,127[&rate=6.447901843902091E-4]:2.683344618559E0)[&rate=6.447901843902091E-4]:7.189860905212E-2)[&rate=6.447901843902091E-4]:1.623479097836E-2)[&rate=6.447901843902091E-4]:2.602939711011E-1,((((((95[&rate=6.447901843902091E-4]:5.800901895932E-1,(100[&rate=6.447901843902091E-4]:9.015027911639E-2,94[&rate=6.447901843902091E-4]:9.015027911639E-2)[&rate=6.447901843902091E-4]:4.052404569248E-1)[&rate=6.447901843902091E-4]:2.12099647491E-2,98[&rate=6.447901843902091E-4]:5.903711925936E-1)[&rate=6.447901843902091E-4]:2.735617857588E-2,(99[&rate=6.447901843902091E-4]:5.480476329253E-1,96[&rate=6.447901843902091E-4]:5.125285072424E-1)[&rate=6.447901843902091E-4]:9.15376617414E-2)[&rate=6.447901843902091E-4]:1.136366721602E-1,((16[&rate=6.447901843902091E-4]:2.618465248248E0,147[&rate=6.447901843902091E-4]:5.903493713112E-1)[&rate=6.447901843902091E-4]:7.902861914151E-3,(((((7[&rate=6.447901843902091E-4]:7.834171084689E-2,8[&rate=6.447901843902091E-4]:7.834171084689E-2)[&rate=6.447901843902091E-4]:4.149959638622E-1,26[&rate=6.447901843902091E-4]:6.001869897777E-1)[&rate=6.447901843902091E-4]:1.887844273378E-1,((22[&rate=6.447901843902091E-4]:6.717796262979E-1,27[&rate=6.447901843902091E-4]:6.882179824622E-1)[&rate=6.447901843902091E-4]:5.358458576992E-2,31[&rate=6.447901843902091E-4]:7.801587326158E-1)[&rate=6.447901843902091E-4]:5.264830093804E-2)[&rate=6.447901843902091E-4]:1.497353332929E-1,2[&rate=6.447901843902091E-4]:7.551451065727E-1)[&rate=6.447901843902091E-4]:1.430343048518E0,97[&rate=6.447901843902091E-4]:1.577241008953E-1)[&rate=6.447901843902091E-4]:3.121128317836E-1)[&rate=6.447901843902091E-4]:6.207355873827E-2)[&rate=6.447901843902091E-4]:2.605246572338E-2,(((101[&rate=6.447901843902091E-4]:1.170890137262E0,(((((((((108[&rate=6.447901843902091E-4]:3.115880263989E-1,(114[&rate=6.447901843902091E-4]:4.657142381691E-2,104[&rate=6.447901843902091E-4]:1.068453964197E-1)[&rate=6.447901843902091E-4]:2.074823560066E-1)[&rate=6.447901843902091E-4]:1.491872197477E-1,107[&rate=6.447901843902091E-4]:4.63514972174E-1)[&rate=6.447901843902091E-4]:8.093815652944E-2,109[&rate=6.447901843902091E-4]:5.636312108951E-1)[&rate=6.447901843902091E-4]:2.848132727802E-1,((19[&rate=6.447901843902091E-4]:4.684992824816E-1,13[&rate=6.447901843902091E-4]:4.30143118098E-1)[&rate=6.447901843902091E-4]:1.011807210876E-1,115[&rate=6.447901843902091E-4]:4.491320583637E-1)[&rate=6.447901843902091E-4]:3.198603705171E-1)[&rate=6.447901843902091E-4]:9.523939938158E-2,((106[&rate=6.447901843902091E-4]:3.372961279984E-1,(111[&rate=6.447901843902091E-4]:2.038892259913E-1,139[&rate=6.447901843902091E-4]:3.792316917447E-1)[&rate=6.447901843902091E-4]:1.498452581714E-1)[&rate=6.447901843902091E-4]:2.626517428217E-1,(116[&rate=6.447901843902091E-4]:5.3832085159E-1,(148[&rate=6.447901843902091E-4]:3.348934567236E-1,143[&rate=6.447901843902091E-4]:3.321537306963E-1)[&rate=6.447901843902091E-4]:2.417835592501E-1)[&rate=6.447901843902091E-4]:1.353046627286E-3)[&rate=6.447901843902091E-4]:3.24557930045E-1)[&rate=6.447901843902091E-4]:5.327364128484E-2,((((30[&rate=6.447901843902091E-4]:2.198237776727E-1,4[&rate=6.447901843902091E-4]:4.722103794667E-2)[&rate=6.447901843902091E-4]:5.768321203253E-1,(117[&rate=6.447901843902091E-4]:6.00538167435E-1,9[&rate=6.447901843902091E-4]:5.895792633254E-1)[&rate=6.447901843902091E-4]:8.378896343974E-2)[&rate=6.447901843902091E-4]:2.071045672242E-2,(113[&rate=6.447901843902091E-4]:6.512917174218E-1,112[&rate=6.447901843902091E-4]:6.512917174218E-1)[&rate=6.447901843902091E-4]:5.100614414777E-2)[&rate=6.447901843902091E-4]:1.410494696743E-1,((105[&rate=6.447901843902091E-4]:5.048519164115E-1,110[&rate=6.447901843902091E-4]:5.267697246305E-1)[&rate=6.447901843902091E-4]:3.719526217074E-2,(17[&rate=6.447901843902091E-4]:4.159199580602E-1,14[&rate=6.447901843902091E-4]:3.775637936765E-1)[&rate=6.447901843902091E-4]:1.918806451795E-1)[&rate=6.447901843902091E-4]:2.739028923879E-1)[&rate=6.447901843902091E-4]:1.563499191251E-1)[&rate=6.447901843902091E-4]:1.368754865547E-1,(((144[&rate=6.447901843902091E-4]:1.879994635653E-1,145[&rate=6.447901843902091E-4]:1.934789156202E-1)[&rate=6.447901843902091E-4]:1.701046472605E-3,141[&rate=6.447901843902091E-4]:1.924402360652E-1)[&rate=6.447901843902091E-4]:2.796270828541E-1,142[&rate=6.447901843902091E-4]:4.748070449469E-1)[&rate=6.447901843902091E-4]:8.343684317031E-1)[&rate=6.447901843902091E-4]:8.82491350585E-2,((((23[&rate=6.447901843902091E-4]:6.877254032988E-1,(20[&rate=6.447901843902091E-4]:6.136756846166E-1,25[&rate=6.447901843902091E-4]:6.328537668083E-1)[&rate=6.447901843902091E-4]:6.583054060011E-2)[&rate=6.447901843902091E-4]:3.671161965976E-2,(140[&rate=6.447901843902091E-4]:2.567222360296E-1,11[&rate=6.447901843902091E-4]:2.759003182213E-1)[&rate=6.447901843902091E-4]:3.63605197888E-1)[&rate=6.447901843902091E-4]:4.626243808096E-1,102[&rate=6.447901843902091E-4]:3.637647226144E-2)[&rate=6.447901843902091E-4]:9.274114640188E-2,(((28[&rate=6.447901843902091E-4]:6.375795655471E-1,21[&rate=6.447901843902091E-4]:6.129220313007E-1)[&rate=6.447901843902091E-4]:2.203718216795E-1,1[&rate=6.447901843902091E-4]:7.165001736368E-2)[&rate=6.447901843902091E-4]:1.196584041928E-1,24[&rate=6.447901843902091E-4]:9.721303393647E-1)[&rate=6.447901843902091E-4]:3.18631114915E-1)[&rate=6.447901843902091E-4]:2.173165057942E-2)[&rate=6.447901843902091E-4]:1.995989031432E-1,((3[&rate=6.447901843902091E-4]:5.327778126933E-1,(6[&rate=6.447901843902091E-4]:5.578065274586E-1,(18[&rate=6.447901843902091E-4]:5.927531668328E-1,(10[&rate=6.447901843902091E-4]:2.871383432858E-1,15[&rate=6.447901843902091E-4]:3.254945076693E-1)[&rate=6.447901843902091E-4]:2.590394810812E-1)[&rate=6.447901843902091E-4]:2.806705925592E-2)[&rate=6.447901843902091E-4]:2.702607975522E-2)[&rate=6.447901843902091E-4]:2.835209678057E-1,((89[&rate=6.447901843902091E-4]:1.252307393662E-1,88[&rate=6.447901843902091E-4]:1.115321092292E-1)[&rate=6.447901843902091E-4]:5.270884698661E-1,((((86[&rate=6.447901843902091E-4]:8.045584818847E-2,83[&rate=6.447901843902091E-4]:8.045584818847E-2)[&rate=6.447901843902091E-4]:2.702725214974E-2,(93[&rate=6.447901843902091E-4]:2.062389057482E-2,84[&rate=6.447901843902091E-4]:6.925260437806E-3)[&rate=6.447901843902091E-4]:1.005578399004E-1)[&rate=6.447901843902091E-4]:1.733487717597E-1,(92[&rate=6.447901843902091E-4]:2.991792403639E-2,(91[&rate=6.447901843902091E-4]:1.882759349658E-2,90[&rate=6.447901843902091E-4]:1.882759349658E-2)[&rate=6.447901843902091E-4]:1.109033053981E-2)[&rate=6.447901843902091E-4]:2.646125781986E-1)[&rate=6.447901843902091E-4]:2.732679148404E-1,(85[&rate=6.447901843902091E-4]:4.908965468295E-2,87[&rate=6.447901843902091E-4]:4.908965468295E-2)[&rate=6.447901843902091E-4]:5.050101322554E-1)[&rate=6.447901843902091E-4]:8.452079215695E-2)[&rate=6.447901843902091E-4]:7.174042288008E-1)[&rate=6.447901843902091E-4]:5.314096658596E-1)[&rate=6.447901843902091E-4]:8.259214169306E-1)[&rate=6.447901843902091E-4]:2.572658903976E-1,39[&rate=6.447901843902091E-4]:4.549918686654E-1)[&rate=6.447901843902091E-4]:1.307665419278E-1,(40[&rate=6.447901843902091E-4]:4.687433839778E-1,146[&rate=6.447901843902091E-4]:5.889619632127E-1)[&rate=6.447901843902091E-4]:1.170150266154E-1)[&rate=6.447901843902091E-4]:4.324279791348E-2)[&rate=6.447901843902091E-4]:1.485185816205E-1,38[&rate=6.447901843902091E-4]:7.092137791981E-1)[&rate=6.447901843902091E-4]:3.578003693367E-1)[&rate=6.447901843902091E-4]:4.085770622271E-2,((((52[&rate=6.447901843902091E-4]:4.41616408161E-1,(103[&rate=6.447901843902091E-4]:5.221497165636E-1,(29[&rate=6.447901843902091E-4]:6.340471222536E-1,(5[&rate=6.447901843902091E-4]:7.776796755756E-2,12[&rate=6.447901843902091E-4]:1.16124131941E-1)[&rate=6.447901843902091E-4]:4.110736752441E-1)[&rate=6.447901843902091E-4]:1.209793066388E-1)[&rate=6.447901843902091E-4]:1.583760426158E0)[&rate=6.447901843902091E-4]:2.78996197457E-1,(((((((79[&rate=6.447901843902091E-4]:1.084697420443E-1,(78[&rate=6.447901843902091E-4]:6.12253342979E-2,72[&rate=6.447901843902091E-4]:3.930752607859E-2)[&rate=6.447901843902091E-4]:4.724440774637E-2)[&rate=6.447901843902091E-4]:1.001879334955E-1,82[&rate=6.447901843902091E-4]:2.168768536218E-1)[&rate=6.447901843902091E-4]:4.937335762025E-2,71[&rate=6.447901843902091E-4]:2.30633772886E-1)[&rate=6.447901843902091E-4]:2.076942120302E-1,((80[&rate=6.447901843902091E-4]:7.037428976626E-2,81[&rate=6.447901843902091E-4]:7.037428976626E-2)[&rate=6.447901843902091E-4]:2.38553726671E-1,(77[&rate=6.447901843902091E-4]:2.687510560274E-1,73[&rate=6.447901843902091E-4]:2.742305080821E-1)[&rate=6.447901843902091E-4]:8.401257684828E-2)[&rate=6.447901843902091E-4]:1.485780506706E-1)[&rate=6.447901843902091E-4]:1.904375946843E-1,(((74[&rate=6.447901843902091E-4]:3.419888771303E-1,76[&rate=6.447901843902091E-4]:3.419888771303E-1)[&rate=6.447901843902091E-4]:3.208256566758E-2,70[&rate=6.447901843902091E-4]:3.357152784144E-1)[&rate=6.447901843902091E-4]:4.48400249438E-2,75[&rate=6.447901843902091E-4]:4.189114677416E-1)[&rate=6.447901843902091E-4]:2.783472625436E-1)[&rate=6.447901843902091E-4]:5.517368285062E-1,(133[&rate=6.447901843902091E-4]:3.279635106488E-1,(137[&rate=6.447901843902091E-4]:2.591171077108E-1,134[&rate=6.447901843902091E-4]:1.878842309986E-1)[&rate=6.447901843902091E-4]:1.09942293349E-1)[&rate=6.447901843902091E-4]:9.566484864988E-1)[&rate=6.447901843902091E-4]:1.88526244745E-1,53[&rate=6.447901843902091E-4]:6.910587449244E-1)[&rate=6.447901843902091E-4]:2.135713938212E-2)[&rate=6.447901843902091E-4]:1.548760583409E-1,125[&rate=6.447901843902091E-4]:6.569094289862E-1)[&rate=6.447901843902091E-4]:3.43253820944E-1,((((((37[&rate=6.447901843902091E-4]:7.660972206839E-2,59[&rate=6.447901843902091E-4]:3.835835594817E-2)[&rate=6.447901843902091E-4]:1.001951252712E-1,58[&rate=6.447901843902091E-4]:1.576791642795E-1)[&rate=6.447901843902091E-4]:1.183263480686E-1,54[&rate=6.447901843902091E-4]:2.186284631678E-1)[&rate=6.447901843902091E-4]:3.624529214587E-2,(56[&rate=6.447901843902091E-4]:2.214420022423E-1,55[&rate=6.447901843902091E-4]:2.214420022423E-1)[&rate=6.447901843902091E-4]:6.348639787993E-2)[&rate=6.447901843902091E-4]:1.286709990751E-1,57[&rate=6.447901843902091E-4]:4.245283609461E-1)[&rate=6.447901843902091E-4]:2.373218113753E-1,68[&rate=6.447901843902091E-4]:6.099376040153E-1)[&rate=6.447901843902091E-4]:2.235589792482E-1)[&rate=6.447901843902091E-4]:2.197304627508E-1)[&rate=6.447901843902091E-4]:1.816049001957E-1)[&rate=6.447901843902091E-4]:2.087098512938E-1)[&rate=6.447901843902091E-4]:2.411378100808E-2)[&rate=6.447901843902091E-4]:7.715507105487E-2,32[&rate=6.447901843902091E-4]:1.121585049453E-1);
tree STATE_64890000 [&joint=-20997.01848590671,lnP=-20997.01848590671] = [&R] (32[&rate=5.315153682077537E-4]:1.210284636166E-1,(33[&rate=5.315153682077537E-4]:9.834593502598E-2,(((((122[&rate=5.315153682077537E-4]:2.51722242214E-1,(124[&rate=5.315153682077537E-4]:1.345384018868E-1,123[&rate=5.315153682077537E-4]:1.37270642324E-1)[&rate=5.315153682077537E-4]:1.144515998901E-1)[&rate=5.315153682077537E-4]:3.473217682013E-1,67[&rate=5.315153682077537E-4]:9.777146007464E-2)[&rate=5.315153682077537E-4]:3.646704541123E-1,((119[&rate=5.315153682077537E-4]:2.069992892879E0,(126[&rate=5.315153682077537E-4]:1.189987898251E0,(120[&rate=5.315153682077537E-4]:8.499890555147E-1,(135[&rate=5.315153682077537E-4]:3.677487988711E-1,(138[&rate=5.315153682077537E-4]:2.060376845304E-1,136[&rate=5.315153682077537E-4]:7.453083521519E-2)[&rate=5.315153682077537E-4]:3.617111143408E-1)[&rate=5.315153682077537E-4]:2.30185462123E-1)[&rate=5.315153682077537E-4]:1.029810954421E0)[&rate=5.315153682077537E-4]:9.43024719842E-2)[&rate=5.315153682077537E-4]:1.207887770025E-1,66[&rate=5.315153682077537E-4]:1.579049575524E-1)[&rate=5.315153682077537E-4]:3.045369566345E-1)[&rate=5.315153682077537E-4]:4.073649198646E-1,34[&rate=5.315153682077537E-4]:6.793135421423E-3)[&rate=5.315153682077537E-4]:3.584491889776E-2,(((((127[&rate=5.315153682077537E-4]:2.581615138916E0,35[&rate=5.315153682077537E-4]:1.449185124518E-2)[&rate=5.315153682077537E-4]:1.566394600902E-1,(((((41[&rate=5.315153682077537E-4]:2.664580918017E-1,(42[&rate=5.315153682077537E-4]:2.617824562874E-1,48[&rate=5.315153682077537E-4]:3.000338224076E-1)[&rate=5.315153682077537E-4]:1.014011638851E-2)[&rate=5.315153682077537E-4]:2.354824235639E-1,(43[&rate=5.315153682077537E-4]:5.092837457704E-1,46[&rate=5.315153682077537E-4]:5.092837457704E-1)[&rate=5.315153682077537E-4]:4.730157833813E-2)[&rate=5.315153682077537E-4]:1.872447146868E-1,((49[&rate=5.315153682077537E-4]:4.676718390211E-1,50[&rate=5.315153682077537E-4]:4.676718390211E-1)[&rate=5.315153682077537E-4]:1.512468824283E-1,(51[&rate=5.315153682077537E-4]:4.75056127736E-1,(44[&rate=5.315153682077537E-4]:1.390107222353E-1,47[&rate=5.315153682077537E-4]:1.444752031095E-1)[&rate=5.315153682077537E-4]:3.57903328998E-1)[&rate=5.315153682077537E-4]:1.493270745876E-1)[&rate=5.315153682077537E-4]:9.212443210027E-2)[&rate=5.315153682077537E-4]:7.257367400084E-2,45[&rate=5.315153682077537E-4]:8.082069914849E-1)[&rate=5.315153682077537E-4]:8.632196465022E-2,(((((62[&rate=5.315153682077537E-4]:3.336243886638E-1,64[&rate=5.315153682077537E-4]:2.925284982528E-1)[&rate=5.315153682077537E-4]:1.68066672177E-1,(60[&rate=5.315153682077537E-4]:1.946439523468E-1,65[&rate=5.315153682077537E-4]:1.946439523468E-1)[&rate=5.315153682077537E-4]:1.152662865763E-1)[&rate=5.315153682077537E-4]:4.927331902606E-1,(61[&rate=5.315153682077537E-4]:3.394711992667E-1,63[&rate=5.315153682077537E-4]:2.983753088557E-1)[&rate=5.315153682077537E-4]:6.549530518347E-1)[&rate=5.315153682077537E-4]:5.562117355616E-1,121[&rate=5.315153682077537E-4]:2.008170233238E0)[&rate=5.315153682077537E-4]:2.297303204188E-1,(128[&rate=5.315153682077537E-4]:1.518844468173E0,(((((132[&rate=5.315153682077537E-4]:8.844840612426E-2,129[&rate=5.315153682077537E-4]:8.57086800969E-2)[&rate=5.315153682077537E-4]:6.208155005184E-2,130[&rate=5.315153682077537E-4]:1.477902301487E-1)[&rate=5.315153682077537E-4]:1.130390296745E-1,131[&rate=5.315153682077537E-4]:2.635689858506E-1)[&rate=5.315153682077537E-4]:7.463218331326E-1,118[&rate=5.315153682077537E-4]:1.144137394326E0)[&rate=5.315153682077537E-4]:6.568218410474E-2,69[&rate=5.315153682077537E-4]:1.22077848254E0)[&rate=5.315153682077537E-4]:4.487509171394E-1)[&rate=5.315153682077537E-4]:1.217958115119E-1)[&rate=5.315153682077537E-4]:2.728488874185E-2)[&rate=5.315153682077537E-4]:3.197326619671E-2)[&rate=5.315153682077537E-4]:3.721436200334E-3,36[&rate=5.315153682077537E-4]:2.214280900015E-1)[&rate=5.315153682077537E-4]:5.474631318371E-1,(((97[&rate=5.315153682077537E-4]:7.290796447143E-1,(101[&rate=5.315153682077537E-4]:1.143769982207E0,((((((145[&rate=5.315153682077537E-4]:4.327566144109E-1,141[&rate=5.315153682077537E-4]:4.300168883833E-1)[&rate=5.315153682077537E-4]:4.3865474241E-2,144[&rate=5.315153682077537E-4]:4.71142636597E-1)[&rate=5.315153682077537E-4]:2.058435382347E-1,142[&rate=5.315153682077537E-4]:6.824656268866E-1)[&rate=5.315153682077537E-4]:8.907301391644E-1,(102[&rate=5.315153682077537E-4]:5.513487963691E-2,((24[&rate=5.315153682077537E-4]:8.181603804463E-1,(1[&rate=5.315153682077537E-4]:1.251587404933E-2,(28[&rate=5.315153682077537E-4]:5.411272473253E-1,21[&rate=5.315153682077537E-4]:5.164697130789E-1)[&rate=5.315153682077537E-4]:2.57689996587E-1)[&rate=5.315153682077537E-4]:2.482258858871E-2)[&rate=5.315153682077537E-4]:2.278524553404E-1,(((20[&rate=5.315153682077537E-4]:5.042086516731E-1,25[&rate=5.315153682077537E-4]:5.233867338649E-1)[&rate=5.315153682077537E-4]:1.652095203886E-1,23[&rate=5.315153682077537E-4]:6.776373501438E-1)[&rate=5.315153682077537E-4]:2.766636466905E-1,(140[&rate=5.315153682077537E-4]:5.726632877305E-1,11[&rate=5.315153682077537E-4]:5.918413699222E-1)[&rate=5.315153682077537E-4]:2.775281200629E-1)[&rate=5.315153682077537E-4]:8.07529348427E-2)[&rate=5.315153682077537E-4]:1.707658794666E-1)[&rate=5.315153682077537E-4]:2.714855439483E-1)[&rate=5.315153682077537E-4]:3.216308780797E-2,((((19[&rate=5.315153682077537E-4]:5.852672244713E-1,13[&rate=5.315153682077537E-4]:5.469110600876E-1)[&rate=5.315153682077537E-4]:1.483747442792E-1,((((114[&rate=5.315153682077537E-4]:7.164568354941E-2,104[&rate=5.315153682077537E-4]:1.319196561522E-1)[&rate=5.315153682077537E-4]:1.819639746817E-1,108[&rate=5.315153682077537E-4]:3.111439048065E-1)[&rate=5.315153682077537E-4]:1.24774742596E-1,(109[&rate=5.315153682077537E-4]:4.260622201661E-1,107[&rate=5.315153682077537E-4]:4.068841379744E-1)[&rate=5.315153682077537E-4]:3.177423545552E-2)[&rate=5.315153682077537E-4]:1.813151042777E-1,115[&rate=5.315153682077537E-4]:5.596995051048E-1)[&rate=5.315153682077537E-4]:5.339451844008E-2)[&rate=5.315153682077537E-4]:1.137366917682E-1,(((148[&rate=5.315153682077537E-4]:3.012799747724E-1,143[&rate=5.315153682077537E-4]:2.985402487451E-1)[&rate=5.315153682077537E-4]:2.996408221771E-1,116[&rate=5.315153682077537E-4]:5.625646325659E-1)[&rate=5.315153682077537E-4]:1.366337681101E-1,(139[&rate=5.315153682077537E-4]:7.178557213389E-1,(111[&rate=5.315153682077537E-4]:5.73687798897E-2,106[&rate=5.315153682077537E-4]:4.093042372532E-2)[&rate=5.315153682077537E-4]:4.851444756959E-1)[&rate=5.315153682077537E-4]:2.333974738576E-1)[&rate=5.315153682077537E-4]:2.763231463715E-2)[&rate=5.315153682077537E-4]:1.485242028677E-1,(((105[&rate=5.315153682077537E-4]:6.302747958116E-1,117[&rate=5.315153682077537E-4]:6.60411782113E-1)[&rate=5.315153682077537E-4]:4.406857602531E-2,110[&rate=5.315153682077537E-4]:6.96261180056E-1)[&rate=5.315153682077537E-4]:7.575469264316E-2,((((9[&rate=5.315153682077537E-4]:4.628411566018E-1,(17[&rate=5.315153682077537E-4]:3.805439236558E-1,14[&rate=5.315153682077537E-4]:3.421877592721E-1)[&rate=5.315153682077537E-4]:1.288725754118E-1)[&rate=5.315153682077537E-4]:1.937470029982E-1,(30[&rate=5.315153682077537E-4]:3.60441222794E-1,4[&rate=5.315153682077537E-4]:1.87838483068E-1)[&rate=5.315153682077537E-4]:4.194346080389E-1)[&rate=5.315153682077537E-4]:6.808188998416E-2,112[&rate=5.315153682077537E-4]:7.328892276662E-1)[&rate=5.315153682077537E-4]:3.864262950066E-2,113[&rate=5.315153682077537E-4]:7.715318571669E-1)[&rate=5.315153682077537E-4]:5.963467586985E-3)[&rate=5.315153682077537E-4]:1.800513742489E-1)[&rate=5.315153682077537E-4]:4.752094151301E-1)[&rate=5.315153682077537E-4]:8.649719996521E-2,(((3[&rate=5.315153682077537E-4]:5.872159853444E-1,18[&rate=5.315153682077537E-4]:7.02284478495E-1)[&rate=5.315153682077537E-4]:1.973176026219E-1,((10[&rate=5.315153682077537E-4]:3.656287774915E-1,15[&rate=5.315153682077537E-4]:4.03984941875E-1)[&rate=5.315153682077537E-4]:4.411116317068E-1,6[&rate=5.315153682077537E-4]:7.903020530339E-1)[&rate=5.315153682077537E-4]:4.628632945291E-2)[&rate=5.315153682077537E-4]:6.273492096345E-1,(((89[&rate=5.315153682077537E-4]:1.137536026383E-1,88[&rate=5.315153682077537E-4]:1.000549725013E-1)[&rate=5.315153682077537E-4]:2.632325405515E-1,87[&rate=5.315153682077537E-4]:3.632875130528E-1)[&rate=5.315153682077537E-4]:2.774515896972E-1,((92[&rate=5.315153682077537E-4]:1.677951277991E-1,(91[&rate=5.315153682077537E-4]:3.430015158854E-2,90[&rate=5.315153682077537E-4]:3.430015158854E-2)[&rate=5.315153682077537E-4]:1.334949762106E-1)[&rate=5.315153682077537E-4]:2.68788847637E-1,(((93[&rate=5.315153682077537E-4]:9.646363384782E-2,86[&rate=5.315153682077537E-4]:8.276500371081E-2)[&rate=5.315153682077537E-4]:3.401251793443E-2,(84[&rate=5.315153682077537E-4]:7.788767088008E-2,85[&rate=5.315153682077537E-4]:7.788767088008E-2)[&rate=5.315153682077537E-4]:3.888985076516E-2)[&rate=5.315153682077537E-4]:3.466383091184E-2,83[&rate=5.315153682077537E-4]:1.514413525571E-1)[&rate=5.315153682077537E-4]:2.71443992742E-1)[&rate=5.315153682077537E-4]:2.178537574509E-1)[&rate=5.315153682077537E-4]:1.310869722248E0)[&rate=5.315153682077537E-4]:3.06581877302E-2)[&rate=5.315153682077537E-4]:7.039687229033E-1)[&rate=5.315153682077537E-4]:6.295120728675E-1)[&rate=5.315153682077537E-4]:6.997940043608E-3,(146[&rate=5.315153682077537E-4]:9.093214877475E-1,((98[&rate=5.315153682077537E-4]:8.283609686587E-1,((96[&rate=5.315153682077537E-4]:6.514424826809E-1,99[&rate=5.315153682077537E-4]:6.869616083637E-1)[&rate=5.315153682077537E-4]:9.222920501741E-2,(95[&rate=5.315153682077537E-4]:4.87224991175E-1,(100[&rate=5.315153682077537E-4]:2.591465818777E-1,94[&rate=5.315153682077537E-4]:2.591465818777E-1)[&rate=5.315153682077537E-4]:1.433789557453E-1)[&rate=5.315153682077537E-4]:2.810368604576E-1)[&rate=5.315153682077537E-4]:7.102807877477E-2)[&rate=5.315153682077537E-4]:6.114388888252E-2,(147[&rate=5.315153682077537E-4]:5.014827220554E-1,((39[&rate=5.315153682077537E-4]:4.043380110441E-1,(40[&rate=5.315153682077537E-4]:3.740143985451E-1,((((22[&rate=5.315153682077537E-4]:1.849808763177E-1,27[&rate=5.315153682077537E-4]:2.014192324821E-1)[&rate=5.315153682077537E-4]:5.577771930627E-1,2[&rate=5.315153682077537E-4]:5.701553296544E-1)[&rate=5.315153682077537E-4]:2.00397125862E-1,31[&rate=5.315153682077537E-4]:9.979497157905E-1)[&rate=5.315153682077537E-4]:1.37431199273E-1,((7[&rate=5.315153682077537E-4]:3.045042338619E-1,8[&rate=5.315153682077537E-4]:3.045042338619E-1)[&rate=5.315153682077537E-4]:4.844141104966E-1,26[&rate=5.315153682077537E-4]:8.95767659427E-1)[&rate=5.315153682077537E-4]:1.957776391981E-1)[&rate=5.315153682077537E-4]:1.422756546585E0)[&rate=5.315153682077537E-4]:3.032361249907E-2)[&rate=5.315153682077537E-4]:1.05037703037E-2,16[&rate=5.315153682077537E-4]:2.500334707465E0)[&rate=5.315153682077537E-4]:2.926389152718E-2)[&rate=5.315153682077537E-4]:3.169838841199E-1)[&rate=5.315153682077537E-4]:2.801335151765E-2)[&rate=5.315153682077537E-4]:1.801292761157E-2)[&rate=5.315153682077537E-4]:1.160522466625E-1,38[&rate=5.315153682077537E-4]:8.548620718575E-1)[&rate=5.315153682077537E-4]:4.698192540308E-1)[&rate=5.315153682077537E-4]:1.736829170864E-1,(((53[&rate=5.315153682077537E-4]:6.932793220183E-1,((((80[&rate=5.315153682077537E-4]:1.234913358767E-1,81[&rate=5.315153682077537E-4]:1.234913358767E-1)[&rate=5.315153682077537E-4]:2.184286708096E-1,(((71[&rate=5.315153682077537E-4]:1.234987064979E-1,82[&rate=5.315153682077537E-4]:1.59115144854E-1)[&rate=5.315153682077537E-4]:1.463263087977E-1,(79[&rate=5.315153682077537E-4]:2.763887813716E-1,(72[&rate=5.315153682077537E-4]:1.548170387125E-1,78[&rate=5.315153682077537E-4]:1.767348469318E-1)[&rate=5.315153682077537E-4]:9.965393443973E-2)[&rate=5.315153682077537E-4]:2.083349419795E-2)[&rate=5.315153682077537E-4]:4.442878094261E-2,(73[&rate=5.315153682077537E-4]:2.602130616483E-1,77[&rate=5.315153682077537E-4]:2.547336095936E-1)[&rate=5.315153682077537E-4]:1.225338852747E-1)[&rate=5.315153682077537E-4]:8.48812825645E-3)[&rate=5.315153682077537E-4]:4.605977764434E-1,((70[&rate=5.315153682077537E-4]:5.004692815118E-1,(74[&rate=5.315153682077537E-4]:3.733881758547E-1,76[&rate=5.315153682077537E-4]:3.733881758547E-1)[&rate=5.315153682077537E-4]:1.654372700406E-1)[&rate=5.315153682077537E-4]:7.564994328212E-2,75[&rate=5.315153682077537E-4]:6.144753891774E-1)[&rate=5.315153682077537E-4]:2.373574624454E-1)[&rate=5.315153682077537E-4]:5.434720903502E-1,((133[&rate=5.315153682077537E-4]:8.902691750778E-1,(134[&rate=5.315153682077537E-4]:7.659069324774E-1,137[&rate=5.315153682077537E-4]:8.371398091896E-1)[&rate=5.315153682077537E-4]:9.422525629926E-2)[&rate=5.315153682077537E-4]:4.702480604546E-1,(52[&rate=5.315153682077537E-4]:4.385859976261E-1,(103[&rate=5.315153682077537E-4]:6.513141764588E-1,(29[&rate=5.315153682077537E-4]:6.948564106368E-1,(5[&rate=5.315153682077537E-4]:4.780561669531E-2,12[&rate=5.315153682077537E-4]:8.616178107877E-2)[&rate=5.315153682077537E-4]:5.018453144895E-1)[&rate=5.315153682077537E-4]:1.893344781508E-1)[&rate=5.315153682077537E-4]:1.451565555728E0)[&rate=5.315153682077537E-4]:1.480484622494E-1)[&rate=5.315153682077537E-4]:7.040414479668E-2)[&rate=5.315153682077537E-4]:4.443743865742E-2)[&rate=5.315153682077537E-4]:2.611181844144E-1,125[&rate=5.315153682077537E-4]:7.440149927715E-1)[&rate=5.315153682077537E-4]:6.140249051446E-1,((((57[&rate=5.315153682077537E-4]:1.722123530063E-1,(58[&rate=5.315153682077537E-4]:7.18067612289E-2,54[&rate=5.315153682077537E-4]:1.442971204857E-2)[&rate=5.315153682077537E-4]:1.167990344004E-1)[&rate=5.315153682077537E-4]:2.048377967704E-1,(37[&rate=5.315153682077537E-4]:4.097527319118E-1,(56[&rate=5.315153682077537E-4]:1.464006536208E-1,55[&rate=5.315153682077537E-4]:1.464006536208E-1)[&rate=5.315153682077537E-4]:2.169039908591E-1)[&rate=5.315153682077537E-4]:2.816543547992E-3)[&rate=5.315153682077537E-4]:5.163480322542E-2,59[&rate=5.315153682077537E-4]:4.259527125649E-1)[&rate=5.315153682077537E-4]:2.965279385996E-1,68[&rate=5.315153682077537E-4]:6.733003232956E-1)[&rate=5.315153682077537E-4]:5.180729079538E-1)[&rate=5.315153682077537E-4]:2.523462029822E-1)[&rate=5.315153682077537E-4]:9.652956489994E-3)[&rate=5.315153682077537E-4]:7.214623687117E-2)[&rate=5.315153682077537E-4]:2.816198064535E-2);
tree STATE_64980000 [&joint=-20997.318510205278,lnP=-20997.318510205278] = [&R] (((33[&rate=5.062528265816607E-4]:5.301029421927E-2,32[&rate=5.062528265816607E-4]:4.753084216455E-2)[&rate=5.062528265816607E-4]:3.65775762876E-2,((34[&rate=5.062528265816607E-4]:8.374875911998E-2,(((57[&rate=5.062528265816607E-4]:6.071029727995E-1,(((59[&rate=5.062528265816607E-4]:1.989730795988E-1,(54[&rate=5.062528265816607E-4]:9.071120563722E-2,37[&rate=5.062528265816607E-4]:1.672139378777E-1)[&rate=5.062528265816607E-4]:7.001050784138E-2)[&rate=5.062528265816607E-4]:8.152468247857E-3,58[&rate=5.062528265816607E-4]:2.262512309068E-1)[&rate=5.062528265816607E-4]:3.146413877009E-1,(56[&rate=5.062528265816607E-4]:2.565894679097E-1,55[&rate=5.062528265816607E-4]:2.565894679097E-1)[&rate=5.062528265816607E-4]:2.569807463263E-1)[&rate=5.062528265816607E-4]:8.26037968148E-2)[&rate=5.062528265816607E-4]:1.077722980755E-1,68[&rate=5.062528265816607E-4]:6.629627025689E-1)[&rate=5.062528265816607E-4]:1.479441901686E-1,(((((((82[&rate=5.062528265816607E-4]:2.765119875774E-1,((78[&rate=5.062528265816607E-4]:1.102333886053E-1,72[&rate=5.062528265816607E-4]:8.831558038595E-2)[&rate=5.062528265816607E-4]:5.74975362327E-2,79[&rate=5.062528265816607E-4]:1.67730924838E-1)[&rate=5.062528265816607E-4]:1.005618846574E-1)[&rate=5.062528265816607E-4]:2.209006221469E-1,(((71[&rate=5.062528265816607E-4]:2.104503516272E-1,(80[&rate=5.062528265816607E-4]:7.691581346021E-2,81[&rate=5.062528265816607E-4]:7.691581346021E-2)[&rate=5.062528265816607E-4]:1.527126203587E-1)[&rate=5.062528265816607E-4]:1.129403068309E-1,77[&rate=5.062528265816607E-4]:3.864043570882E-1)[&rate=5.062528265816607E-4]:9.197883765284E-3,73[&rate=5.062528265816607E-4]:4.010816929082E-1)[&rate=5.062528265816607E-4]:1.292076291448E-1)[&rate=5.062528265816607E-4]:8.634769618411E-2,(75[&rate=5.062528265816607E-4]:5.888156985394E-1,(70[&rate=5.062528265816607E-4]:3.480924508141E-1,(76[&rate=5.062528265816607E-4]:3.587309412498E-1,74[&rate=5.062528265816607E-4]:3.587309412498E-1)[&rate=5.062528265816607E-4]:2.771767394774E-2)[&rate=5.062528265816607E-4]:2.023670833419E-1)[&rate=5.062528265816607E-4]:2.78213196977E-2)[&rate=5.062528265816607E-4]:9.333437056977E-1,53[&rate=5.062528265816607E-4]:8.035176653227E-1)[&rate=5.062528265816607E-4]:7.281505515512E-3,(52[&rate=5.062528265816607E-4]:4.139421681206E-1,(103[&rate=5.062528265816607E-4]:1.087786950278E0,(29[&rate=5.062528265816607E-4]:6.296636799415E-1,(5[&rate=5.062528265816607E-4]:5.660137148833E-2,12[&rate=5.062528265816607E-4]:9.495753587179E-2)[&rate=5.062528265816607E-4]:4.278568290012E-1)[&rate=5.062528265816607E-4]:6.909999826653E-1)[&rate=5.062528265816607E-4]:9.904489524035E-1)[&rate=5.062528265816607E-4]:4.050537240289E-1)[&rate=5.062528265816607E-4]:1.566705328643E-2,((134[&rate=5.062528265816607E-4]:3.596407654053E-1,133[&rate=5.062528265816607E-4]:3.897777517064E-1)[&rate=5.062528265816607E-4]:3.079395776033E-2,137[&rate=5.062528265816607E-4]:4.616675998778E-1)[&rate=5.062528265816607E-4]:1.187974011626E0)[&rate=5.062528265816607E-4]:3.587622831549E-1,125[&rate=5.062528265816607E-4]:9.748459936183E-1)[&rate=5.062528265816607E-4]:2.727565785949E-3)[&rate=5.062528265816607E-4]:6.835762027848E-1)[&rate=5.062528265816607E-4]:9.421751719063E-3,((((123[&rate=5.062528265816607E-4]:1.672077119998E-1,124[&rate=5.062528265816607E-4]:1.644754715627E-1)[&rate=5.062528265816607E-4]:1.900297893903E-1,122[&rate=5.062528265816607E-4]:3.572375013901E-1)[&rate=5.062528265816607E-4]:5.26945139567E-1,67[&rate=5.062528265816607E-4]:3.829100906164E-1)[&rate=5.062528265816607E-4]:2.420057342508E-1,(((119[&rate=5.062528265816607E-4]:1.042735384477E0,((138[&rate=5.062528265816607E-4]:2.458921916622E-1,136[&rate=5.062528265816607E-4]:1.14385342347E-1)[&rate=5.062528265816607E-4]:3.433523517158E-1,135[&rate=5.062528265816607E-4]:3.89244543378E-1)[&rate=5.062528265816607E-4]:3.0554563562E-1)[&rate=5.062528265816607E-4]:2.387960842697E-1,(120[&rate=5.062528265816607E-4]:1.11974681241E0,126[&rate=5.062528265816607E-4]:4.29934700725E-1)[&rate=5.062528265816607E-4]:6.589424537842E-2)[&rate=5.062528265816607E-4]:9.431252810469E-1,66[&rate=5.062528265816607E-4]:1.917800374653E-1)[&rate=5.062528265816607E-4]:4.331357874019E-1)[&rate=5.062528265816607E-4]:3.312683846019E-1)[&rate=5.062528265816607E-4]:1.285571583219E-2)[&rate=5.062528265816607E-4]:8.42623695474E-2,(((35[&rate=5.062528265816607E-4]:8.663090307536E-2,(36[&rate=5.062528265816607E-4]:1.914450672604E-2,(127[&rate=5.062528265816607E-4]:2.483311177488E0,121[&rate=5.062528265816607E-4]:2.042215287077E0)[&rate=5.062528265816607E-4]:5.638127444352E-2)[&rate=5.062528265816607E-4]:1.140617388151E-1)[&rate=5.062528265816607E-4]:9.486978369734E-2,(((((69[&rate=5.062528265816607E-4]:5.382986147304E-1,118[&rate=5.062528265816607E-4]:5.273397106207E-1)[&rate=5.062528265816607E-4]:9.405570458701E-2,((131[&rate=5.062528265816607E-4]:7.758844891808E-2,130[&rate=5.062528265816607E-4]:7.484872289072E-2)[&rate=5.062528265816607E-4]:8.975180384588E-2,(129[&rate=5.062528265816607E-4]:1.618873927768E-1,132[&rate=5.062528265816607E-4]:1.646271188041E-1)[&rate=5.062528265816607E-4]:2.713133959816E-3)[&rate=5.062528265816607E-4]:3.198085871012E-1)[&rate=5.062528265816607E-4]:8.478890356899E-1,128[&rate=5.062528265816607E-4]:1.3295584235E0)[&rate=5.062528265816607E-4]:5.240467141108E-2,((65[&rate=5.062528265816607E-4]:1.436377961703E-1,((64[&rate=5.062528265816607E-4]:2.235988462364E-1,60[&rate=5.062528265816607E-4]:7.291391472966E-2)[&rate=5.062528265816607E-4]:6.417542068126E-2,62[&rate=5.062528265816607E-4]:3.288701573287E-1)[&rate=5.062528265816607E-4]:6.548460759372E-3)[&rate=5.062528265816607E-4]:3.624251496149E-1,(61[&rate=5.062528265816607E-4]:1.758087724604E-1,63[&rate=5.062528265816607E-4]:1.347128820494E-1)[&rate=5.062528265816607E-4]:5.220349952425E-1)[&rate=5.062528265816607E-4]:8.238453546057E-1)[&rate=5.062528265816607E-4]:2.242294936619E-1,(45[&rate=5.062528265816607E-4]:6.772042093759E-1,(((((43[&rate=5.062528265816607E-4]:5.245571060018E-1,((41[&rate=5.062528265816607E-4]:3.429537843749E-1,48[&rate=5.062528265816607E-4]:3.866696313693E-1)[&rate=5.062528265816607E-4]:2.383548740305E-2,42[&rate=5.062528265816607E-4]:3.722537526522E-1)[&rate=5.062528265816607E-4]:1.031230254809E-1)[&rate=5.062528265816607E-4]:4.074501336919E-2,46[&rate=5.062528265816607E-4]:5.65302119371E-1)[&rate=5.062528265816607E-4]:4.46073681942E-2,51[&rate=5.062528265816607E-4]:5.825870831938E-1)[&rate=5.062528265816607E-4]:2.345952844576E-2,(49[&rate=5.062528265816607E-4]:3.933689695695E-1,50[&rate=5.062528265816607E-4]:3.933689695695E-1)[&rate=5.062528265816607E-4]:2.072131611957E-1)[&rate=5.062528265816607E-4]:1.967281927419E-2,(47[&rate=5.062528265816607E-4]:1.963634400095E-1,44[&rate=5.062528265816607E-4]:1.908989591353E-1)[&rate=5.062528265816607E-4]:4.566783952757E-1)[&rate=5.062528265816607E-4]:3.23590954021E-2)[&rate=5.062528265816607E-4]:1.555921669061E-1)[&rate=5.062528265816607E-4]:1.04075221487E-1)[&rate=5.062528265816607E-4]:8.051125567171E-1,(38[&rate=5.062528265816607E-4]:9.306486549744E-1,(((40[&rate=5.062528265816607E-4]:5.503129218632E-1,((101[&rate=5.062528265816607E-4]:1.06206872533E0,((((141[&rate=5.062528265816607E-4]:1.496438599097E-1,(144[&rate=5.062528265816607E-4]:1.41411280009E-1,145[&rate=5.062528265816607E-4]:1.468907320639E-1)[&rate=5.062528265816607E-4]:5.492853873376E-3)[&rate=5.062528265816607E-4]:2.438057131592E-1,142[&rate=5.062528265816607E-4]:3.961892990965E-1)[&rate=5.062528265816607E-4]:1.175501890516E0,((102[&rate=5.062528265816607E-4]:1.416084764049E-1,(((23[&rate=5.062528265816607E-4]:5.914547286131E-1,(20[&rate=5.062528265816607E-4]:3.659145256049E-1,25[&rate=5.062528265816607E-4]:3.850926077966E-1)[&rate=5.062528265816607E-4]:2.173210249262E-1)[&rate=5.062528265816607E-4]:2.485906500201E-1,(11[&rate=5.062528265816607E-4]:4.585795512809E-1,140[&rate=5.062528265816607E-4]:4.394014690892E-1)[&rate=5.062528265816607E-4]:2.965343205031E-1)[&rate=5.062528265816607E-4]:4.30200359807E-1,((1[&rate=5.062528265816607E-4]:9.741399310176E-2,(28[&rate=5.062528265816607E-4]:6.074632740569E-1,21[&rate=5.062528265816607E-4]:5.828057398105E-1)[&rate=5.062528265816607E-4]:2.762520889078E-1)[&rate=5.062528265816607E-4]:2.75484218395E-1,24[&rate=5.062528265816607E-4]:1.153720129305E0)[&rate=5.062528265816607E-4]:1.274845132449E-1)[&rate=5.062528265816607E-4]:2.204766947134E-2)[&rate=5.062528265816607E-4]:1.748734656317E-1,((((148[&rate=5.062528265816607E-4]:3.621560702412E-1,143[&rate=5.062528265816607E-4]:3.594163442139E-1)[&rate=5.062528265816607E-4]:3.25465688007E-1,(((111[&rate=5.062528265816607E-4]:4.717736680808E-2,106[&rate=5.062528265816607E-4]:3.07390106437E-2)[&rate=5.062528265816607E-4]:3.382040247904E-1,139[&rate=5.062528265816607E-4]:5.607238573518E-1)[&rate=5.062528265816607E-4]:2.025236750814E-2,116[&rate=5.062528265816607E-4]:3.289214303394E-1)[&rate=5.062528265816607E-4]:3.203441635251E-1)[&rate=5.062528265816607E-4]:4.42225492009E-1,(((19[&rate=5.062528265816607E-4]:3.671543461586E-1,13[&rate=5.062528265816607E-4]:3.287981817749E-1)[&rate=5.062528265816607E-4]:1.633545204245E-1,115[&rate=5.062528265816607E-4]:4.099609213776E-1)[&rate=5.062528265816607E-4]:4.925571670854E-1,(109[&rate=5.062528265816607E-4]:6.145587278355E-1,((108[&rate=5.062528265816607E-4]:2.840096305228E-1,107[&rate=5.062528265816607E-4]:2.867493565501E-1)[&rate=5.062528265816607E-4]:1.969707999885E-1,(114[&rate=5.062528265816607E-4]:1.996871795236E-1,104[&rate=5.062528265816607E-4]:2.599611521264E-1)[&rate=5.062528265816607E-4]:2.237590044122E-1)[&rate=5.062528265816607E-4]:1.116604891051E-1)[&rate=5.062528265816607E-4]:3.67411415422E-1)[&rate=5.062528265816607E-4]:1.889729974105E-1)[&rate=5.062528265816607E-4]:3.363697953686E-2,((17[&rate=5.062528265816607E-4]:7.843572713691E-1,14[&rate=5.062528265816607E-4]:7.460011069855E-1)[&rate=5.062528265816607E-4]:2.754902045418E-1,(113[&rate=5.062528265816607E-4]:9.131410433606E-1,((112[&rate=5.062528265816607E-4]:7.046494107791E-1,(9[&rate=5.062528265816607E-4]:6.954121308603E-1,(30[&rate=5.062528265816607E-4]:1.819762636857E-1,4[&rate=5.062528265816607E-4]:9.373523959688E-3)[&rate=5.062528265816607E-4]:6.367235384075E-1)[&rate=5.062528265816607E-4]:1.018101836735E-3)[&rate=5.062528265816607E-4]:2.075266887188E-1,(105[&rate=5.062528265816607E-4]:5.098463716741E-1,(110[&rate=5.062528265816607E-4]:5.24464145261E-1,117[&rate=5.062528265816607E-4]:5.326833233433E-1)[&rate=5.062528265816607E-4]:7.300034632159E-3)[&rate=5.062528265816607E-4]:3.7493246755E-1)[&rate=5.062528265816607E-4]:9.649438627268E-4)[&rate=5.062528265816607E-4]:1.083502681667E-1)[&rate=5.062528265816607E-4]:1.85828534705E-1)[&rate=5.062528265816607E-4]:1.831346985439E-1)[&rate=5.062528265816607E-4]:8.633905109651E-3)[&rate=5.062528265816607E-4]:2.903452136385E-1,((((((((86[&rate=5.062528265816607E-4]:1.302708776343E-1,83[&rate=5.062528265816607E-4]:1.302708776343E-1)[&rate=5.062528265816607E-4]:7.603057666199E-3,93[&rate=5.062528265816607E-4]:1.515725654375E-1)[&rate=5.062528265816607E-4]:4.680109370197E-2,(85[&rate=5.062528265816607E-4]:1.505512732653E-1,84[&rate=5.062528265816607E-4]:1.505512732653E-1)[&rate=5.062528265816607E-4]:3.412375573718E-2)[&rate=5.062528265816607E-4]:4.534354957296E-2,(92[&rate=5.062528265816607E-4]:1.288325497345E-1,(91[&rate=5.062528265816607E-4]:9.205253044329E-2,90[&rate=5.062528265816607E-4]:9.205253044329E-2)[&rate=5.062528265816607E-4]:3.678001929118E-2)[&rate=5.062528265816607E-4]:1.148846589779E-1)[&rate=5.062528265816607E-4]:3.874720088158E-3,87[&rate=5.062528265816607E-4]:2.338932986635E-1)[&rate=5.062528265816607E-4]:8.939937124372E-2,(89[&rate=5.062528265816607E-4]:9.70479271271E-2,88[&rate=5.062528265816607E-4]:8.334929699009E-2)[&rate=5.062528265816607E-4]:2.399433729172E-1)[&rate=5.062528265816607E-4]:1.218055336765E0,(18[&rate=5.062528265816607E-4]:3.364707172263E-1,3[&rate=5.062528265816607E-4]:2.214022240757E-1)[&rate=5.062528265816607E-4]:7.802197551991E-1)[&rate=5.062528265816607E-4]:1.472583345358E-1,(6[&rate=5.062528265816607E-4]:4.301573364131E-1,(10[&rate=5.062528265816607E-4]:3.773461689826E-1,15[&rate=5.062528265816607E-4]:4.157023333661E-1)[&rate=5.062528265816607E-4]:6.924952359489E-2)[&rate=5.062528265816607E-4]:7.707777719179E-1)[&rate=5.062528265816607E-4]:4.638410209468E-1)[&rate=5.062528265816607E-4]:4.520871166002E-1)[&rate=5.062528265816607E-4]:4.402067395654E-1,((16[&rate=5.062528265816607E-4]:2.391435676239E0,146[&rate=5.062528265816607E-4]:4.261613293563E-1)[&rate=5.062528265816607E-4]:1.541472887561E-1,39[&rate=5.062528265816607E-4]:4.600900388775E-1)[&rate=5.062528265816607E-4]:6.902126702411E-2)[&rate=5.062528265816607E-4]:2.120161596165E-2)[&rate=5.062528265816607E-4]:1.077844531348E-1,(97[&rate=5.062528265816607E-4]:5.664166977296E-1,(147[&rate=5.062528265816607E-4]:6.454062502777E-1,(((26[&rate=5.062528265816607E-4]:5.790089064695E-1,(7[&rate=5.062528265816607E-4]:1.956324865725E-1,8[&rate=5.062528265816607E-4]:1.956324865725E-1)[&rate=5.062528265816607E-4]:2.765271048284E-1)[&rate=5.062528265816607E-4]:1.925913315059E-1,(31[&rate=5.062528265816607E-4]:6.269260144747E-1,(22[&rate=5.062528265816607E-4]:3.417047161021E-1,27[&rate=5.062528265816607E-4]:3.581430722665E-1)[&rate=5.062528265816607E-4]:2.304267778246E-1)[&rate=5.062528265816607E-4]:1.885098399391E-1)[&rate=5.062528265816607E-4]:3.342043426086E-1,2[&rate=5.062528265816607E-4]:9.222429367484E-1)[&rate=5.062528265816607E-4]:1.622512067178E0)[&rate=5.062528265816607E-4]:4.942574799846E-2)[&rate=5.062528265816607E-4]:2.064242590228E-2)[&rate=5.062528265816607E-4]:3.056228331468E-1,(((95[&rate=5.062528265816607E-4]:6.544038134406E-1,(100[&rate=5.062528265816607E-4]:3.684395879522E-1,94[&rate=5.062528265816607E-4]:3.684395879522E-1)[&rate=5.062528265816607E-4]:2.012647719364E-1)[&rate=5.062528265816607E-4]:1.263169181827E-1,(99[&rate=5.062528265816607E-4]:7.290646242091E-1,96[&rate=5.062528265816607E-4]:6.935454985262E-1)[&rate=5.062528265816607E-4]:6.258506916271E-2)[&rate=5.062528265816607E-4]:2.258180047093E-1,98[&rate=5.062528265816607E-4]:9.956097745838E-1)[&rate=5.062528265816607E-4]:9.652573410732E-2)[&rate=5.062528265816607E-4]:3.52344577586E-2)[&rate=5.062528265816607E-4]:6.583300350309E-1)[&rate=5.062528265816607E-4]:6.668905135887E-2);
tree STATE_65070000 [&joint=-20952.454464293518,lnP=-20952.454464293518] = [&R] ((32[&rate=6.044927185828306E-4]:2.291739668255E-2,33[&rate=6.044927185828306E-4]:2.839684873727E-2)[&rate=6.044927185828306E-4]:8.739125107165E-3,(34[&rate=6.044927185828306E-4]:9.778046002494E-3,(((((((55[&rate=6.044927185828306E-4]:3.507883571462E-1,56[&rate=6.044927185828306E-4]:3.507883571462E-1)[&rate=6.044927185828306E-4]:1.816549420667E-2,(((54[&rate=6.044927185828306E-4]:1.865308505264E-2,58[&rate=6.044927185828306E-4]:7.603013423297E-2)[&rate=6.044927185828306E-4]:1.449948688976E-1,37[&rate=6.044927185828306E-4]:2.401506861907E-1)[&rate=6.044927185828306E-4]:1.251415781922E-1,57[&rate=6.044927185828306E-4]:3.297731386998E-1)[&rate=6.044927185828306E-4]:5.010967440179E-2)[&rate=6.044927185828306E-4]:9.487193053049E-3,59[&rate=6.044927185828306E-4]:3.866377657175E-1)[&rate=6.044927185828306E-4]:1.603628876077E-1,68[&rate=6.044927185828306E-4]:4.978203254563E-1)[&rate=6.044927185828306E-4]:4.553866614735E-1,(((52[&rate=6.044927185828306E-4]:6.148551162772E-1,(103[&rate=6.044927185828306E-4]:1.251111480944E0,(29[&rate=6.044927185828306E-4]:6.777076397838E-1,(5[&rate=6.044927185828306E-4]:1.008880241678E-1,12[&rate=6.044927185828306E-4]:1.392441885512E-1)[&rate=6.044927185828306E-4]:4.316141361641E-1)[&rate=6.044927185828306E-4]:8.062805534895E-1)[&rate=6.044927185828306E-4]:1.028037369894E0)[&rate=6.044927185828306E-4]:1.298632696886E-1,(((133[&rate=6.044927185828306E-4]:6.395978821676E-1,(137[&rate=6.044927185828306E-4]:5.615386319971E-1,134[&rate=6.044927185828306E-4]:4.903057552849E-1)[&rate=6.044927185828306E-4]:1.191551405815E-1)[&rate=6.044927185828306E-4]:8.31627858825E-1,53[&rate=6.044927185828306E-4]:6.891462440244E-1)[&rate=6.044927185828306E-4]:5.001084899348E-3,((((71[&rate=6.044927185828306E-4]:2.570601063029E-1,(77[&rate=6.044927185828306E-4]:3.140809534834E-1,73[&rate=6.044927185828306E-4]:3.195604055381E-1)[&rate=6.044927185828306E-4]:5.99285144968E-3)[&rate=6.044927185828306E-4]:2.264896864113E-1,(80[&rate=6.044927185828306E-4]:1.254192366201E-1,81[&rate=6.044927185828306E-4]:1.254192366201E-1)[&rate=6.044927185828306E-4]:3.773086382858E-1)[&rate=6.044927185828306E-4]:1.731266298992E-2,(79[&rate=6.044927185828306E-4]:3.662615929032E-1,((78[&rate=6.044927185828306E-4]:2.834345124497E-2,72[&rate=6.044927185828306E-4]:6.425643025658E-3)[&rate=6.044927185828306E-4]:3.258714387023E-1,82[&rate=6.044927185828306E-4]:3.624340680293E-1)[&rate=6.044927185828306E-4]:1.204670295593E-2)[&rate=6.044927185828306E-4]:1.619981230749E-1)[&rate=6.044927185828306E-4]:1.595587839075E-1,(75[&rate=6.044927185828306E-4]:5.371382434282E-1,((74[&rate=6.044927185828306E-4]:2.56564575406E-1,76[&rate=6.044927185828306E-4]:2.56564575406E-1)[&rate=6.044927185828306E-4]:2.870218674604E-2,70[&rate=6.044927185828306E-4]:2.469105977686E-1)[&rate=6.044927185828306E-4]:2.518714812762E-1)[&rate=6.044927185828306E-4]:1.917761468682E-1)[&rate=6.044927185828306E-4]:7.116959972394E-1)[&rate=6.044927185828306E-4]:4.237433573064E-2)[&rate=6.044927185828306E-4]:2.425691408033E-1,125[&rate=6.044927185828306E-4]:7.687082917965E-1)[&rate=6.044927185828306E-4]:3.511653618E-1)[&rate=6.044927185828306E-4]:2.840735512726E-1,((38[&rate=6.044927185828306E-4]:6.591286613149E-1,(((100[&rate=6.044927185828306E-4]:3.222444551729E-1,95[&rate=6.044927185828306E-4]:4.069439087249E-1)[&rate=6.044927185828306E-4]:2.371731216269E-1,(96[&rate=6.044927185828306E-4]:4.624284089411E-1,99[&rate=6.044927185828306E-4]:4.97947534624E-1)[&rate=6.044927185828306E-4]:1.570984574763E-1)[&rate=6.044927185828306E-4]:1.09455788752E-1,((98[&rate=6.044927185828306E-4]:6.266327885594E-1,(39[&rate=6.044927185828306E-4]:4.41797235887E-1,((101[&rate=6.044927185828306E-4]:4.595694610715E-1,((((((148[&rate=6.044927185828306E-4]:2.018261553719E-1,143[&rate=6.044927185828306E-4]:1.990864293446E-1)[&rate=6.044927185828306E-4]:3.366916402757E-1,((139[&rate=6.044927185828306E-4]:3.091803914215E-1,111[&rate=6.044927185828306E-4]:1.338379256681E-1)[&rate=6.044927185828306E-4]:1.283963299528E-1,106[&rate=6.044927185828306E-4]:2.457958994566E-1)[&rate=6.044927185828306E-4]:3.146397044102E-1)[&rate=6.044927185828306E-4]:2.209649074855E-1,(((107[&rate=6.044927185828306E-4]:3.074885566696E-1,((116[&rate=6.044927185828306E-4]:1.142593006739E-1,(114[&rate=6.044927185828306E-4]:5.934201452849E-2,104[&rate=6.044927185828306E-4]:1.196159871313E-1)[&rate=6.044927185828306E-4]:5.491728614541E-2)[&rate=6.044927185828306E-4]:1.276440586379E-1,108[&rate=6.044927185828306E-4]:2.994376058872E-1)[&rate=6.044927185828306E-4]:5.31122475501E-3)[&rate=6.044927185828306E-4]:2.177068003642E-1,109[&rate=6.044927185828306E-4]:5.443734392255E-1)[&rate=6.044927185828306E-4]:2.128299421012E-1,((19[&rate=6.044927185828306E-4]:5.096964688583E-1,13[&rate=6.044927185828306E-4]:4.713403044746E-1)[&rate=6.044927185828306E-4]:2.053446600461E-1,115[&rate=6.044927185828306E-4]:5.944931836988E-1)[&rate=6.044927185828306E-4]:8.325814283331E-2)[&rate=6.044927185828306E-4]:4.337521221731E-2)[&rate=6.044927185828306E-4]:1.315500553364E-1,((110[&rate=6.044927185828306E-4]:5.541639510697E-1,105[&rate=6.044927185828306E-4]:5.322461428506E-1)[&rate=6.044927185828306E-4]:5.01125041532E-2,(((117[&rate=6.044927185828306E-4]:3.863836617821E-1,113[&rate=6.044927185828306E-4]:3.836439357545E-1)[&rate=6.044927185828306E-4]:8.174098167153E-2,((17[&rate=6.044927185828306E-4]:2.387610006088E-1,14[&rate=6.044927185828306E-4]:2.004048362251E-1)[&rate=6.044927185828306E-4]:2.532045951879E-1,(30[&rate=6.044927185828306E-4]:3.070974236975E-1,4[&rate=6.044927185828306E-4]:1.344946839715E-1)[&rate=6.044927185828306E-4]:2.615805008663E-1)[&rate=6.044927185828306E-4]:1.177548601304E-2)[&rate=6.044927185828306E-4]:1.006693921574E-1,(112[&rate=6.044927185828306E-4]:4.755496461527E-1,9[&rate=6.044927185828306E-4]:4.673304680706E-1)[&rate=6.044927185828306E-4]:9.050466343073E-2)[&rate=6.044927185828306E-4]:4.370159769416E-2)[&rate=6.044927185828306E-4]:3.251124676302E-1)[&rate=6.044927185828306E-4]:3.675719313256E-1,(((144[&rate=6.044927185828306E-4]:3.394358639672E-1,(141[&rate=6.044927185828306E-4]:1.83181382218E-1,145[&rate=6.044927185828306E-4]:1.859211082456E-1)[&rate=6.044927185828306E-4]:1.589942077765E-1)[&rate=6.044927185828306E-4]:1.38153746256E-3,142[&rate=6.044927185828306E-4]:3.462968534847E-1)[&rate=6.044927185828306E-4]:1.105148676212E0,(102[&rate=6.044927185828306E-4]:1.83740422249E-2,((((21[&rate=6.044927185828306E-4]:6.231709435939E-1,28[&rate=6.044927185828306E-4]:6.478284778404E-1)[&rate=6.044927185828306E-4]:1.730919740638E-1,1[&rate=6.044927185828306E-4]:3.46190820412E-2)[&rate=6.044927185828306E-4]:1.646982688356E-1,24[&rate=6.044927185828306E-4]:9.80139268685E-1)[&rate=6.044927185828306E-4]:1.358214983093E-1,((140[&rate=6.044927185828306E-4]:5.233927659302E-1,11[&rate=6.044927185828306E-4]:5.425708481219E-1)[&rate=6.044927185828306E-4]:1.172298858644E-1,(23[&rate=6.044927185828306E-4]:5.637699378472E-1,(25[&rate=6.044927185828306E-4]:3.13952337666E-1,20[&rate=6.044927185828306E-4]:2.947742554742E-1)[&rate=6.044927185828306E-4]:2.607765042909E-1)[&rate=6.044927185828306E-4]:1.809623029884E-1)[&rate=6.044927185828306E-4]:3.60269622049E-1)[&rate=6.044927185828306E-4]:6.405711084695E-2)[&rate=6.044927185828306E-4]:1.864961450057E-1)[&rate=6.044927185828306E-4]:2.359751626319E-2)[&rate=6.044927185828306E-4]:1.443528099547E-1,((((10[&rate=6.044927185828306E-4]:2.84713153931E-1,15[&rate=6.044927185828306E-4]:3.230693183145E-1)[&rate=6.044927185828306E-4]:3.388555424911E-1,6[&rate=6.044927185828306E-4]:6.071303402577E-1)[&rate=6.044927185828306E-4]:5.627544041338E-2,(3[&rate=6.044927185828306E-4]:3.748801066975E-1,18[&rate=6.044927185828306E-4]:4.899485998481E-1)[&rate=6.044927185828306E-4]:2.364708794531E-1)[&rate=6.044927185828306E-4]:1.755389304359E-1,(((((85[&rate=6.044927185828306E-4]:6.643134556372E-2,93[&rate=6.044927185828306E-4]:8.012997570074E-2)[&rate=6.044927185828306E-4]:6.791296009299E-3,(83[&rate=6.044927185828306E-4]:6.110843046737E-2,86[&rate=6.044927185828306E-4]:6.110843046737E-2)[&rate=6.044927185828306E-4]:1.211421110565E-2)[&rate=6.044927185828306E-4]:1.023170237944E-2,84[&rate=6.044927185828306E-4]:8.345434395246E-2)[&rate=6.044927185828306E-4]:1.556606348034E-1,(87[&rate=6.044927185828306E-4]:1.341153799316E-1,(92[&rate=6.044927185828306E-4]:4.442782609613E-2,(91[&rate=6.044927185828306E-4]:1.188285516568E-2,90[&rate=6.044927185828306E-4]:1.188285516568E-2)[&rate=6.044927185828306E-4]:3.254497093045E-2)[&rate=6.044927185828306E-4]:1.033861839725E-1)[&rate=6.044927185828306E-4]:1.049995988242E-1)[&rate=6.044927185828306E-4]:7.340987773819E-2,(89[&rate=6.044927185828306E-4]:6.342668299062E-2,88[&rate=6.044927185828306E-4]:4.972805285361E-2)[&rate=6.044927185828306E-4]:2.627968036404E-1)[&rate=6.044927185828306E-4]:1.01409108749E0)[&rate=6.044927185828306E-4]:5.831908708347E-1)[&rate=6.044927185828306E-4]:9.222839967795E-2)[&rate=6.044927185828306E-4]:8.949016196422E-1,97[&rate=6.044927185828306E-4]:3.102686703538E-1)[&rate=6.044927185828306E-4]:6.049031416699E-2)[&rate=6.044927185828306E-4]:5.642025212612E-2)[&rate=6.044927185828306E-4]:1.577514263132E-3,((((147[&rate=6.044927185828306E-4]:4.336972828503E-1,40[&rate=6.044927185828306E-4]:3.7632023367E-1)[&rate=6.044927185828306E-4]:6.027503576272E-2,146[&rate=6.044927185828306E-4]:5.568138486676E-1)[&rate=6.044927185828306E-4]:3.556985629273E-2,94[&rate=6.044927185828306E-4]:5.268099344684E-1)[&rate=6.044927185828306E-4]:1.696227468106E-2,(16[&rate=6.044927185828306E-4]:2.431642591443E0,((2[&rate=6.044927185828306E-4]:4.786297808086E-1,(31[&rate=6.044927185828306E-4]:6.464623710578E-1,(22[&rate=6.044927185828306E-4]:1.011717548372E-1,27[&rate=6.044927185828306E-4]:1.176101110016E-1)[&rate=6.044927185828306E-4]:4.904960956725E-1)[&rate=6.044927185828306E-4]:5.956467002494E-2)[&rate=6.044927185828306E-4]:1.816049003482E-1,(26[&rate=6.044927185828306E-4]:6.580393161526E-1,(7[&rate=6.044927185828306E-4]:1.696676035756E-1,8[&rate=6.044927185828306E-4]:1.696676035756E-1)[&rate=6.044927185828306E-4]:3.815223975085E-1)[&rate=6.044927185828306E-4]:1.857570088399E-1)[&rate=6.044927185828306E-4]:1.642640786999E0)[&rate=6.044927185828306E-4]:1.429777350802E-1)[&rate=6.044927185828306E-4]:1.066760186978E-2)[&rate=6.044927185828306E-4]:1.144335545326E-1)[&rate=6.044927185828306E-4]:1.132061154352E-1)[&rate=6.044927185828306E-4]:4.5085341234E-1,((((((69[&rate=6.044927185828306E-4]:5.855566483816E-1,118[&rate=6.044927185828306E-4]:5.74597744272E-1)[&rate=6.044927185828306E-4]:1.849893813437E-2,((129[&rate=6.044927185828306E-4]:1.477015364077E-1,132[&rate=6.044927185828306E-4]:1.504412624351E-1)[&rate=6.044927185828306E-4]:1.049548129583E-1,(131[&rate=6.044927185828306E-4]:1.14101149226E-1,130[&rate=6.044927185828306E-4]:1.113614231986E-1)[&rate=6.044927185828306E-4]:1.412949261674E-1)[&rate=6.044927185828306E-4]:2.034540316704E-1)[&rate=6.044927185828306E-4]:1.014105990688E0,((((49[&rate=6.044927185828306E-4]:4.165212237964E-1,50[&rate=6.044927185828306E-4]:4.165212237964E-1)[&rate=6.044927185828306E-4]:8.058466667931E-2,((47[&rate=6.044927185828306E-4]:3.70616800067E-1,51[&rate=6.044927185828306E-4]:3.432943956955E-1)[&rate=6.044927185828306E-4]:7.200036668525E-2,44[&rate=6.044927185828306E-4]:4.371526858779E-1)[&rate=6.044927185828306E-4]:8.727560896928E-2)[&rate=6.044927185828306E-4]:3.872711591887E-2,(((42[&rate=6.044927185828306E-4]:3.108117050121E-1,48[&rate=6.044927185828306E-4]:3.490630711323E-1)[&rate=6.044927185828306E-4]:3.002577581862E-2,41[&rate=6.044927185828306E-4]:3.353729999565E-1)[&rate=6.044927185828306E-4]:1.117227918559E-1,(46[&rate=6.044927185828306E-4]:5.000432544355E-1,43[&rate=6.044927185828306E-4]:5.000432544355E-1)[&rate=6.044927185828306E-4]:1.69734611985E-3)[&rate=6.044927185828306E-4]:6.687929108505E-2)[&rate=6.044927185828306E-4]:3.285642443503E-2,45[&rate=6.044927185828306E-4]:5.93279594764E-1)[&rate=6.044927185828306E-4]:1.008008386421E-1)[&rate=6.044927185828306E-4]:8.417028456497E-2,(128[&rate=6.044927185828306E-4]:1.378877133071E0,((65[&rate=6.044927185828306E-4]:1.169945033718E-1,(60[&rate=6.044927185828306E-4]:6.01296515958E-2,(64[&rate=6.044927185828306E-4]:1.408877695901E-1,62[&rate=6.044927185828306E-4]:1.819836600011E-1)[&rate=6.044927185828306E-4]:6.992681351245E-2)[&rate=6.044927185828306E-4]:5.686485177595E-2)[&rate=6.044927185828306E-4]:2.307300137974E-1,(61[&rate=6.044927185828306E-4]:4.583887138375E-2,63[&rate=6.044927185828306E-4]:4.742980972704E-3)[&rate=6.044927185828306E-4]:4.936664677032E-1)[&rate=6.044927185828306E-4]:9.79097821381E-1)[&rate=6.044927185828306E-4]:1.727697971918E-1)[&rate=6.044927185828306E-4]:4.854695576484E-2,36[&rate=6.044927185828306E-4]:1.180021052053E-1)[&rate=6.044927185828306E-4]:4.756416729955E-2,(35[&rate=6.044927185828306E-4]:8.632592724167E-2,(121[&rate=6.044927185828306E-4]:2.082340966071E0,127[&rate=6.044927185828306E-4]:2.523436856482E0)[&rate=6.044927185828306E-4]:1.300123584308E-1)[&rate=6.044927185828306E-4]:3.266500279746E-2)[&rate=6.044927185828306E-4]:3.886256971003E-1)[&rate=6.044927185828306E-4]:1.819432732907E-1)[&rate=6.044927185828306E-4]:1.14312432808E-1,(((((126[&rate=6.044927185828306E-4]:8.633749010587E-1,119[&rate=6.044927185828306E-4]:1.649077423702E0)[&rate=6.044927185828306E-4]:3.051924007764E-2,120[&rate=6.044927185828306E-4]:1.583706252821E0)[&rate=6.044927185828306E-4]:1.67996632916E-1,(135[&rate=6.044927185828306E-4]:3.913220558488E-1,(138[&rate=6.044927185828306E-4]:2.09831032897E-1,136[&rate=6.044927185828306E-4]:7.832418358182E-2)[&rate=6.044927185828306E-4]:3.814910229518E-1)[&rate=6.044927185828306E-4]:1.108326035368E0)[&rate=6.044927185828306E-4]:4.449340636651E-1,66[&rate=6.044927185828306E-4]:2.596506480325E-1)[&rate=6.044927185828306E-4]:2.699909888621E-1,(((124[&rate=6.044927185828306E-4]:2.863095894732E-1,122[&rate=6.044927185828306E-4]:2.890418299103E-1)[&rate=6.044927185828306E-4]:2.942023641764E-2,123[&rate=6.044927185828306E-4]:3.18462066328E-1)[&rate=6.044927185828306E-4]:5.367981220323E-1,67[&rate=6.044927185828306E-4]:3.539876380196E-1)[&rate=6.044927185828306E-4]:1.756539988751E-1)[&rate=6.044927185828306E-4]:2.742306963434E-1)[&rate=6.044927185828306E-4]:6.891941139449E-2)[&rate=6.044927185828306E-4]:4.379628400631E-2);
tree STATE_65160000 [&joint=-20975.379393075942,lnP=-20975.379393075942] = [&R] ((34[&rate=5.728034864467457E-4]:8.503773181466E-2,((32[&rate=5.728034864467457E-4]:7.67285888362E-3,(((38[&rate=5.728034864467457E-4]:9.10109599874E-1,((146[&rate=5.728034864467457E-4]:8.574735432866E-1,((99[&rate=5.728034864467457E-4]:5.704122597716E-1,96[&rate=5.728034864467457E-4]:5.348931340887E-1)[&rate=5.728034864467457E-4]:1.617402832473E-1,40[&rate=5.728034864467457E-4]:5.818793189753E-1)[&rate=5.728034864467457E-4]:1.553756450763E-1)[&rate=5.728034864467457E-4]:2.716164362147E-2,((((((101[&rate=5.728034864467457E-4]:7.54289536502E-1,(((((((1[&rate=5.728034864467457E-4]:1.091269344872E-1,(21[&rate=5.728034864467457E-4]:6.51886503174E-1,28[&rate=5.728034864467457E-4]:6.765440374204E-1)[&rate=5.728034864467457E-4]:2.188842669297E-1)[&rate=5.728034864467457E-4]:9.088362345677E-2,24[&rate=5.728034864467457E-4]:9.808324757521E-1)[&rate=5.728034864467457E-4]:2.747822363574E-1,((140[&rate=5.728034864467457E-4]:6.350978257832E-1,11[&rate=5.728034864467457E-4]:6.54275907975E-1)[&rate=5.728034864467457E-4]:7.762752327751E-2,((20[&rate=5.728034864467457E-4]:3.723280561809E-1,25[&rate=5.728034864467457E-4]:3.915061383727E-1)[&rate=5.728034864467457E-4]:2.046294086061E-1,23[&rate=5.728034864467457E-4]:5.851766428691E-1)[&rate=5.728034864467457E-4]:2.316582952326E-1)[&rate=5.728034864467457E-4]:4.278208698982E-1)[&rate=5.728034864467457E-4]:3.237885847637E-2,102[&rate=5.728034864467457E-4]:1.263497349696E-1)[&rate=5.728034864467457E-4]:6.414515146703E-2,(((141[&rate=5.728034864467457E-4]:1.273038167041E-1,145[&rate=5.728034864467457E-4]:1.300435427316E-1)[&rate=5.728034864467457E-4]:3.969645036133E-2,144[&rate=5.728034864467457E-4]:1.64260541038E-1)[&rate=5.728034864467457E-4]:4.341638935231E-1,142[&rate=5.728034864467457E-4]:6.03903886616E-1)[&rate=5.728034864467457E-4]:8.331663422863E-1)[&rate=5.728034864467457E-4]:1.232665377794E-2,((((115[&rate=5.728034864467457E-4]:5.228068804008E-1,(19[&rate=5.728034864467457E-4]:6.021742738496E-1,13[&rate=5.728034864467457E-4]:5.63818109466E-1)[&rate=5.728034864467457E-4]:4.118055175673E-2)[&rate=5.728034864467457E-4]:1.703085246197E-1,(((114[&rate=5.728034864467457E-4]:1.401908495564E-1,104[&rate=5.728034864467457E-4]:2.004648221592E-1)[&rate=5.728034864467457E-4]:1.130024320801E-1,108[&rate=5.728034864467457E-4]:3.10727528212E-1)[&rate=5.728034864467457E-4]:2.31320103804E-1,(107[&rate=5.728034864467457E-4]:5.185480128881E-1,109[&rate=5.728034864467457E-4]:5.377260950798E-1)[&rate=5.728034864467457E-4]:2.623934515522E-2)[&rate=5.728034864467457E-4]:2.0860201958E-1)[&rate=5.728034864467457E-4]:5.97987162268E-2,((((106[&rate=5.728034864467457E-4]:5.202949514635E-2,111[&rate=5.728034864467457E-4]:6.846785131072E-2)[&rate=5.728034864467457E-4]:2.349203258029E-1,139[&rate=5.728034864467457E-4]:4.78730642867E-1)[&rate=5.728034864467457E-4]:1.173530068123E-1,116[&rate=5.728034864467457E-4]:3.440288551588E-1)[&rate=5.728034864467457E-4]:1.266196725872E-1,(148[&rate=5.728034864467457E-4]:2.632881069693E-1,143[&rate=5.728034864467457E-4]:2.60548380942E-1)[&rate=5.728034864467457E-4]:2.457165851603E-1)[&rate=5.728034864467457E-4]:2.822655935014E-1)[&rate=5.728034864467457E-4]:3.65593530391E-1,((105[&rate=5.728034864467457E-4]:2.881929937146E-1,110[&rate=5.728034864467457E-4]:3.101108019336E-1)[&rate=5.728034864467457E-4]:5.158123422884E-1,(9[&rate=5.728034864467457E-4]:5.852686242759E-1,((117[&rate=5.728034864467457E-4]:2.220437388793E-1,112[&rate=5.728034864467457E-4]:2.193040128517E-1)[&rate=5.728034864467457E-4]:3.392499123846E-1,(((17[&rate=5.728034864467457E-4]:2.52652380257E-1,14[&rate=5.728034864467457E-4]:2.142962158733E-1)[&rate=5.728034864467457E-4]:2.279964634042E-1,(30[&rate=5.728034864467457E-4]:2.536347451776E-1,4[&rate=5.728034864467457E-4]:8.10320054516E-2)[&rate=5.728034864467457E-4]:3.037264272507E-1)[&rate=5.728034864467457E-4]:1.055739233659E-1,113[&rate=5.728034864467457E-4]:5.478666026434E-1)[&rate=5.728034864467457E-4]:1.068732259288E-2)[&rate=5.728034864467457E-4]:3.493387712162E-2)[&rate=5.728034864467457E-4]:2.379147939188E-1)[&rate=5.728034864467457E-4]:3.692968361834E-1)[&rate=5.728034864467457E-4]:7.609471049388E-2)[&rate=5.728034864467457E-4]:1.940270545088E-1,(((6[&rate=5.728034864467457E-4]:4.857183844382E-1,(10[&rate=5.728034864467457E-4]:3.112975330518E-1,15[&rate=5.728034864467457E-4]:3.496536974353E-1)[&rate=5.728034864467457E-4]:1.908592075507E-1)[&rate=5.728034864467457E-4]:3.187361708509E-1,(((89[&rate=5.728034864467457E-4]:2.150432028932E-1,88[&rate=5.728034864467457E-4]:2.013445727562E-1)[&rate=5.728034864467457E-4]:1.439385625043E-1,((92[&rate=5.728034864467457E-4]:1.743750457405E-1,(91[&rate=5.728034864467457E-4]:2.032101677808E-2,90[&rate=5.728034864467457E-4]:2.032101677808E-2)[&rate=5.728034864467457E-4]:1.540540289624E-1)[&rate=5.728034864467457E-4]:1.530767809769E-1,(84[&rate=5.728034864467457E-4]:1.859684679656E-1,(85[&rate=5.728034864467457E-4]:1.666853418929E-1,((86[&rate=5.728034864467457E-4]:8.340591935202E-3,83[&rate=5.728034864467457E-4]:8.340591935202E-3)[&rate=5.728034864467457E-4]:1.531230921583E-1,93[&rate=5.728034864467457E-4]:1.751623142305E-1)[&rate=5.728034864467457E-4]:5.221657799349E-3)[&rate=5.728034864467457E-4]:1.928312607272E-2)[&rate=5.728034864467457E-4]:1.277847286148E-1)[&rate=5.728034864467457E-4]:3.152993868011E-2)[&rate=5.728034864467457E-4]:3.604578905455E-2,87[&rate=5.728034864467457E-4]:3.813289243151E-1)[&rate=5.728034864467457E-4]:9.107968638507E-1)[&rate=5.728034864467457E-4]:1.321695287704E-1,(18[&rate=5.728034864467457E-4]:6.451626005028E-1,3[&rate=5.728034864467457E-4]:5.300941073522E-1)[&rate=5.728034864467457E-4]:3.544751821868E-1)[&rate=5.728034864467457E-4]:5.095395791569E-1)[&rate=5.728034864467457E-4]:3.629203938336E-1)[&rate=5.728034864467457E-4]:5.567982320227E-1,97[&rate=5.728034864467457E-4]:2.668853581648E-1)[&rate=5.728034864467457E-4]:9.866201906508E-2,((100[&rate=5.728034864467457E-4]:3.241791315985E-1,95[&rate=5.728034864467457E-4]:4.088785851506E-1)[&rate=5.728034864467457E-4]:1.373860369607E-1,98[&rate=5.728034864467457E-4]:5.353356603626E-1)[&rate=5.728034864467457E-4]:2.966526877978E-2)[&rate=5.728034864467457E-4]:6.211812149895E-2,94[&rate=5.728034864467457E-4]:5.53348558838E-1)[&rate=5.728034864467457E-4]:6.453677747208E-2,((39[&rate=5.728034864467457E-4]:4.867514739789E-1,(((31[&rate=5.728034864467457E-4]:5.502210219314E-1,(22[&rate=5.728034864467457E-4]:3.000988101229E-1,27[&rate=5.728034864467457E-4]:3.165371662873E-1)[&rate=5.728034864467457E-4]:1.953276912605E-1)[&rate=5.728034864467457E-4]:1.433616724552E-1,((7[&rate=5.728034864467457E-4]:3.624871764165E-2,8[&rate=5.728034864467457E-4]:3.624871764165E-2)[&rate=5.728034864467457E-4]:4.521520374114E-1,26[&rate=5.728034864467457E-4]:5.952500701216E-1)[&rate=5.728034864467457E-4]:5.449700782662E-2)[&rate=5.728034864467457E-4]:3.002836649238E-1,2[&rate=5.728034864467457E-4]:7.664690990363E-1)[&rate=5.728034864467457E-4]:1.677008177772E0)[&rate=5.728034864467457E-4]:7.124151751332E-2,16[&rate=5.728034864467457E-4]:2.643485917609E0)[&rate=5.728034864467457E-4]:5.247536074821E-3)[&rate=5.728034864467457E-4]:1.821723364861E-1,147[&rate=5.728034864467457E-4]:8.027899132335E-1)[&rate=5.728034864467457E-4]:1.900374361996E-2)[&rate=5.728034864467457E-4]:2.139990031299E-1)[&rate=5.728034864467457E-4]:5.613360083023E-1,(((((65[&rate=5.728034864467457E-4]:2.032344783175E-1,(60[&rate=5.728034864467457E-4]:1.254974439491E-2,(62[&rate=5.728034864467457E-4]:1.456958136935E-1,64[&rate=5.728034864467457E-4]:1.045999232824E-1)[&rate=5.728034864467457E-4]:5.863475261917E-2)[&rate=5.728034864467457E-4]:1.906847339226E-1)[&rate=5.728034864467457E-4]:4.715203311667E-1,(61[&rate=5.728034864467457E-4]:1.311314910447E-1,63[&rate=5.728034864467457E-4]:9.003560063365E-2)[&rate=5.728034864467457E-4]:7.354041403572E-1)[&rate=5.728034864467457E-4]:7.389285631827E-1,(128[&rate=5.728034864467457E-4]:1.328215317561E0,(69[&rate=5.728034864467457E-4]:6.859394492588E-1,(118[&rate=5.728034864467457E-4]:6.697790991013E-1,(((129[&rate=5.728034864467457E-4]:4.338026550031E-2,132[&rate=5.728034864467457E-4]:4.611999152767E-2)[&rate=5.728034864467457E-4]:2.856848079748E-2,130[&rate=5.728034864467457E-4]:7.194874629779E-2)[&rate=5.728034864467457E-4]:1.084843489515E-2,131[&rate=5.728034864467457E-4]:8.553690722029E-2)[&rate=5.728034864467457E-4]:4.499956165384E-1)[&rate=5.728034864467457E-4]:5.201446047845E-3)[&rate=5.728034864467457E-4]:7.929607998091E-1)[&rate=5.728034864467457E-4]:1.375228496264E-1)[&rate=5.728034864467457E-4]:4.105202807577E-1,((51[&rate=5.728034864467457E-4]:6.077254462943E-1,(((49[&rate=5.728034864467457E-4]:3.345558025817E-1,50[&rate=5.728034864467457E-4]:3.345558025817E-1)[&rate=5.728034864467457E-4]:2.498709521775E-1,(47[&rate=5.728034864467457E-4]:3.80324913438E-1,44[&rate=5.728034864467457E-4]:3.748604325637E-1)[&rate=5.728034864467457E-4]:2.36888726567E-1)[&rate=5.728034864467457E-4]:1.034616040321E-2,((((42[&rate=5.728034864467457E-4]:2.564287515471E-1,48[&rate=5.728034864467457E-4]:2.946801176673E-1)[&rate=5.728034864467457E-4]:1.057007762564E-1,41[&rate=5.728034864467457E-4]:3.566650469292E-1)[&rate=5.728034864467457E-4]:1.479597395389E-1,46[&rate=5.728034864467457E-4]:5.592695952111E-1)[&rate=5.728034864467457E-4]:1.633126183217E-2,43[&rate=5.728034864467457E-4]:5.756008570433E-1)[&rate=5.728034864467457E-4]:5.195894336492E-2)[&rate=5.728034864467457E-4]:7.488050257616E-3)[&rate=5.728034864467457E-4]:6.145783225578E-3,45[&rate=5.728034864467457E-4]:6.3299691258E-1)[&rate=5.728034864467457E-4]:4.698653230737E-1)[&rate=5.728034864467457E-4]:3.544105213616E-2,(35[&rate=5.728034864467457E-4]:4.259962221978E-2,(36[&rate=5.728034864467457E-4]:1.151112490791E-2,(127[&rate=5.728034864467457E-4]:2.317722772949E0,121[&rate=5.728034864467457E-4]:1.876626882538E0)[&rate=5.728034864467457E-4]:2.14336297164E-1)[&rate=5.728034864467457E-4]:7.766383977763E-2)[&rate=5.728034864467457E-4]:3.403327545737E-1)[&rate=5.728034864467457E-4]:4.861477848673E-1)[&rate=5.728034864467457E-4]:1.196857334785E-2,((((123[&rate=5.728034864467457E-4]:1.294242800011E-1,124[&rate=5.728034864467457E-4]:1.26692039564E-1)[&rate=5.728034864467457E-4]:2.650583360879E-1,122[&rate=5.728034864467457E-4]:3.94482616089E-1)[&rate=5.728034864467457E-4]:2.608925480547E-1,67[&rate=5.728034864467457E-4]:1.541026138031E-1)[&rate=5.728034864467457E-4]:1.518561313917E-1,(66[&rate=5.728034864467457E-4]:1.756240048138E-1,((120[&rate=5.728034864467457E-4]:1.741867972111E0,126[&rate=5.728034864467457E-4]:1.052055860426E0)[&rate=5.728034864467457E-4]:6.719402431826E-2,(119[&rate=5.728034864467457E-4]:1.814713085201E0,((138[&rate=5.728034864467457E-4]:3.979192303335E-1,136[&rate=5.728034864467457E-4]:2.664123810183E-1)[&rate=5.728034864467457E-4]:7.358068822274E-1,135[&rate=5.728034864467457E-4]:9.337261125608E-1)[&rate=5.728034864467457E-4]:5.330417671612E-1)[&rate=5.728034864467457E-4]:9.023932218688E-2)[&rate=5.728034864467457E-4]:3.035483097543E-1)[&rate=5.728034864467457E-4]:1.303347403809E-1)[&rate=5.728034864467457E-4]:5.750899898139E-1)[&rate=5.728034864467457E-4]:1.155563072419E-2)[&rate=5.728034864467457E-4]:3.630358984287E-2,(((((56[&rate=5.728034864467457E-4]:3.83866186473E-1,55[&rate=5.728034864467457E-4]:3.83866186473E-1)[&rate=5.728034864467457E-4]:4.326398740663E-2,(((37[&rate=5.728034864467457E-4]:2.469198916567E-1,54[&rate=5.728034864467457E-4]:1.704171594163E-1)[&rate=5.728034864467457E-4]:5.878446932705E-2,58[&rate=5.728034864467457E-4]:2.865786779237E-1)[&rate=5.728034864467457E-4]:2.431913084266E-2,57[&rate=5.728034864467457E-4]:2.945043661434E-1)[&rate=5.728034864467457E-4]:1.43554769485E-1)[&rate=5.728034864467457E-4]:4.060786404692E-2,59[&rate=5.728034864467457E-4]:4.759347592381E-1)[&rate=5.728034864467457E-4]:3.098386769256E-1,68[&rate=5.728034864467457E-4]:7.365931082948E-1)[&rate=5.728034864467457E-4]:6.786779537702E-1,((((53[&rate=5.728034864467457E-4]:7.017801838183E-1,(52[&rate=5.728034864467457E-4]:6.271029922491E-1,(103[&rate=5.728034864467457E-4]:4.202605355179E-1,(29[&rate=5.728034864467457E-4]:5.011961166228E-1,(5[&rate=5.728034864467457E-4]:3.98378274201E-2,12[&rate=5.728034864467457E-4]:7.819399180356E-2)[&rate=5.728034864467457E-4]:3.161528097507E-1)[&rate=5.728034864467457E-4]:1.519411312239E-1)[&rate=5.728034864467457E-4]:1.871136191292E0)[&rate=5.728034864467457E-4]:8.287391288064E-2)[&rate=5.728034864467457E-4]:1.837463749508E-2,(((((80[&rate=5.728034864467457E-4]:9.252719462088E-2,81[&rate=5.728034864467457E-4]:9.252719462088E-2)[&rate=5.728034864467457E-4]:3.354460461249E-1,73[&rate=5.728034864467457E-4]:4.772883092389E-1)[&rate=5.728034864467457E-4]:1.945373605894E-2,((((72[&rate=5.728034864467457E-4]:6.289714101291E-2,78[&rate=5.728034864467457E-4]:8.481494923222E-2)[&rate=5.728034864467457E-4]:6.436438709287E-2,82[&rate=5.728034864467457E-4]:1.573985144072E-1)[&rate=5.728034864467457E-4]:1.96530037025E-2,79[&rate=5.728034864467457E-4]:1.688323400276E-1)[&rate=5.728034864467457E-4]:1.644766204784E-1,71[&rate=5.728034864467457E-4]:3.059117002319E-1)[&rate=5.728034864467457E-4]:1.223371943811E-1)[&rate=5.728034864467457E-4]:2.38719226553E-2,77[&rate=5.728034864467457E-4]:5.151345158985E-1)[&rate=5.728034864467457E-4]:2.475302844273E-1,(((70[&rate=5.728034864467457E-4]:4.308839183624E-1,76[&rate=5.728034864467457E-4]:4.692400827459E-1)[&rate=5.728034864467457E-4]:1.471601990301E-1,74[&rate=5.728034864467457E-4]:6.16400281776E-1)[&rate=5.728034864467457E-4]:6.348881719844E-2,75[&rate=5.728034864467457E-4]:6.798890989745E-1)[&rate=5.728034864467457E-4]:8.8255153406E-2)[&rate=5.728034864467457E-4]:6.984736275451E-1)[&rate=5.728034864467457E-4]:6.324916471146E-2,((134[&rate=5.728034864467457E-4]:5.174402620615E-1,133[&rate=5.728034864467457E-4]:5.475772483626E-1)[&rate=5.728034864467457E-4]:2.37936905043E-1,137[&rate=5.728034864467457E-4]:8.266100438167E-1)[&rate=5.728034864467457E-4]:7.799693295875E-1)[&rate=5.728034864467457E-4]:4.407945693904E-1,125[&rate=5.728034864467457E-4]:1.013816041754E0)[&rate=5.728034864467457E-4]:5.681216869777E-1)[&rate=5.728034864467457E-4]:6.135753128299E-2)[&rate=5.728034864467457E-4]:1.914347486908E-2)[&rate=5.728034864467457E-4]:5.928319364454E-3,33[&rate=5.728034864467457E-4]:7.452769501474E-2);
tree STATE_65250000 [&joint=-20995.94408418844,lnP=-20995.94408418844] = [&R] (((((((67[&rate=4.967325228387965E-4]:3.707648677358E-1,((122[&rate=4.967325228387965E-4]:2.416005385728E-1,124[&rate=4.967325228387965E-4]:2.388682981357E-1)[&rate=4.967325228387965E-4]:5.618970441063E-2,123[&rate=4.967325228387965E-4]:2.977902429834E-1)[&rate=4.967325228387965E-4]:5.74247175093E-1)[&rate=4.967325228387965E-4]:1.69094913435E-1,(66[&rate=4.967325228387965E-4]:3.5888087938E-1,((120[&rate=4.967325228387965E-4]:1.646463257095E0,((135[&rate=4.967325228387965E-4]:3.875421281319E-1,(138[&rate=4.967325228387965E-4]:2.507099019505E-1,136[&rate=4.967325228387965E-4]:1.192030526353E-1)[&rate=4.967325228387965E-4]:3.368322261814E-1)[&rate=4.967325228387965E-4]:8.416194708131E-1,119[&rate=4.967325228387965E-4]:1.577106804424E0)[&rate=4.967325228387965E-4]:1.652468636299E-1)[&rate=4.967325228387965E-4]:1.851694057607E-1,126[&rate=4.967325228387965E-4]:1.141820551171E0)[&rate=4.967325228387965E-4]:4.642345178937E-1)[&rate=4.967325228387965E-4]:1.809789017907E-1)[&rate=4.967325228387965E-4]:3.026127720969E-1,((38[&rate=4.967325228387965E-4]:9.739590901579E-1,((((98[&rate=4.967325228387965E-4]:6.057322250099E-1,(96[&rate=4.967325228387965E-4]:4.929463004539E-1,99[&rate=4.967325228387965E-4]:5.284654261368E-1)[&rate=4.967325228387965E-4]:9.912472237039E-2)[&rate=4.967325228387965E-4]:7.251387524701E-2,((100[&rate=4.967325228387965E-4]:3.237303355078E-1,94[&rate=4.967325228387965E-4]:3.237303355078E-1)[&rate=4.967325228387965E-4]:1.552281037914E-1,95[&rate=4.967325228387965E-4]:5.636578928512E-1)[&rate=4.967325228387965E-4]:1.255171691544E-1)[&rate=4.967325228387965E-4]:4.937640193955E-2,(101[&rate=4.967325228387965E-4]:1.06008285013E0,((((((113[&rate=4.967325228387965E-4]:7.551007546023E-1,((30[&rate=4.967325228387965E-4]:5.013440684457E-1,4[&rate=4.967325228387965E-4]:3.287413287197E-1)[&rate=4.967325228387965E-4]:3.195999419541E-1,(((17[&rate=4.967325228387965E-4]:3.931191948007E-1,14[&rate=4.967325228387965E-4]:3.54763030417E-1)[&rate=4.967325228387965E-4]:1.903933585636E-1,(117[&rate=4.967325228387965E-4]:4.078084450952E-1,9[&rate=4.967325228387965E-4]:3.968495409855E-1)[&rate=4.967325228387965E-4]:1.40087669913E-1)[&rate=4.967325228387965E-4]:1.548807753715E-2,112[&rate=4.967325228387965E-4]:5.606444665177E-1)[&rate=4.967325228387965E-4]:1.452310507312E-1)[&rate=4.967325228387965E-4]:4.922523735337E-2)[&rate=4.967325228387965E-4]:1.204056248711E-1,(105[&rate=4.967325228387965E-4]:7.242600744685E-1,110[&rate=4.967325228387965E-4]:7.461778826876E-1)[&rate=4.967325228387965E-4]:1.238490447311E-1)[&rate=4.967325228387965E-4]:1.25298990233E-1,(((109[&rate=4.967325228387965E-4]:5.278544958462E-1,((108[&rate=4.967325228387965E-4]:1.088066034803E-1,107[&rate=4.967325228387965E-4]:1.115463295077E-1)[&rate=4.967325228387965E-4]:3.213384092918E-1,(114[&rate=4.967325228387965E-4]:2.204703782925E-1,104[&rate=4.967325228387965E-4]:2.807443508953E-1)[&rate=4.967325228387965E-4]:1.521403879042E-1)[&rate=4.967325228387965E-4]:7.579167485495E-2)[&rate=4.967325228387965E-4]:2.028692510283E-1,(115[&rate=4.967325228387965E-4]:5.505976531569E-1,(19[&rate=4.967325228387965E-4]:3.82138789537E-1,13[&rate=4.967325228387965E-4]:3.437826251533E-1)[&rate=4.967325228387965E-4]:2.890068088255E-1)[&rate=4.967325228387965E-4]:1.00674038923E-1)[&rate=4.967325228387965E-4]:2.149881118479E-1,((116[&rate=4.967325228387965E-4]:4.833191618013E-1,(139[&rate=4.967325228387965E-4]:4.124733518506E-1,(111[&rate=4.967325228387965E-4]:8.471085562862E-2,106[&rate=4.967325228387965E-4]:6.827249946425E-2)[&rate=4.967325228387965E-4]:1.524200304686E-1)[&rate=4.967325228387965E-4]:3.229006044712E-1)[&rate=4.967325228387965E-4]:3.075142416546E-1,(148[&rate=4.967325228387965E-4]:2.969560329049E-1,143[&rate=4.967325228387965E-4]:2.942163068775E-1)[&rate=4.967325228387965E-4]:5.322335349347E-1)[&rate=4.967325228387965E-4]:7.5426400472E-2)[&rate=4.967325228387965E-4]:5.235378495656E-2)[&rate=4.967325228387965E-4]:3.175719532493E-1,((((11[&rate=4.967325228387965E-4]:4.133742021972E-1,140[&rate=4.967325228387965E-4]:3.941961200055E-1)[&rate=4.967325228387965E-4]:3.448215826593E-1,((20[&rate=4.967325228387965E-4]:5.906766151084E-1,25[&rate=4.967325228387965E-4]:6.098546973002E-1)[&rate=4.967325228387965E-4]:1.016290055649E-1,23[&rate=4.967325228387965E-4]:7.005247987554E-1)[&rate=4.967325228387965E-4]:1.426024929503E-1)[&rate=4.967325228387965E-4]:3.346863195628E-1,(24[&rate=4.967325228387965E-4]:8.813771364932E-1,((28[&rate=4.967325228387965E-4]:7.181344458392E-1,21[&rate=4.967325228387965E-4]:6.934769115927E-1)[&rate=4.967325228387965E-4]:1.41483685389E-1,1[&rate=4.967325228387965E-4]:7.331676136522E-2)[&rate=4.967325228387965E-4]:2.723845731976E-2)[&rate=4.967325228387965E-4]:3.073953788849E-1)[&rate=4.967325228387965E-4]:1.140451018752E-1,102[&rate=4.967325228387965E-4]:1.41173781637E-1)[&rate=4.967325228387965E-4]:1.032309385791E-1)[&rate=4.967325228387965E-4]:1.128812167059E-1,(((145[&rate=4.967325228387965E-4]:1.955737608519E-1,141[&rate=4.967325228387965E-4]:1.928340348243E-1)[&rate=4.967325228387965E-4]:1.861039192957E-1,144[&rate=4.967325228387965E-4]:3.761982280926E-1)[&rate=4.967325228387965E-4]:4.097639792142E-2,142[&rate=4.967325228387965E-4]:4.22654078069E-1)[&rate=4.967325228387965E-4]:1.181207201319E0)[&rate=4.967325228387965E-4]:1.94403282193E-1,(((10[&rate=4.967325228387965E-4]:4.999171110287E-1,15[&rate=4.967325228387965E-4]:5.382732754122E-1)[&rate=4.967325228387965E-4]:5.789683880785E-2,6[&rate=4.967325228387965E-4]:5.413755936722E-1)[&rate=4.967325228387965E-4]:3.354091904173E-1,((18[&rate=4.967325228387965E-4]:4.810425174786E-1,3[&rate=4.967325228387965E-4]:3.65974024328E-1)[&rate=4.967325228387965E-4]:3.124089017295E-1,(((92[&rate=4.967325228387965E-4]:1.010270695302E-1,(91[&rate=4.967325228387965E-4]:3.2583093032E-2,90[&rate=4.967325228387965E-4]:3.2583093032E-2)[&rate=4.967325228387965E-4]:6.844397649824E-2)[&rate=4.967325228387965E-4]:2.786755468213E-1,(87[&rate=4.967325228387965E-4]:3.455923973984E-1,((((93[&rate=4.967325228387965E-4]:8.070124634421E-2,86[&rate=4.967325228387965E-4]:6.700261620719E-2)[&rate=4.967325228387965E-4]:7.410308446362E-2,84[&rate=4.967325228387965E-4]:1.411057006708E-1)[&rate=4.967325228387965E-4]:7.17563151221E-2,85[&rate=4.967325228387965E-4]:2.128620157929E-1)[&rate=4.967325228387965E-4]:1.375446244561E-2,83[&rate=4.967325228387965E-4]:2.266164782385E-1)[&rate=4.967325228387965E-4]:1.189759191599E-1)[&rate=4.967325228387965E-4]:2.04115888161E-2)[&rate=4.967325228387965E-4]:1.803851131424E-1,(89[&rate=4.967325228387965E-4]:4.819309234871E-2,88[&rate=4.967325228387965E-4]:3.449446221169E-2)[&rate=4.967325228387965E-4]:5.118946371453E-1)[&rate=4.967325228387965E-4]:6.717198540977E-1)[&rate=4.967325228387965E-4]:1.463470635115E-1)[&rate=4.967325228387965E-4]:7.242195035186E-1)[&rate=4.967325228387965E-4]:5.138730830697E-1)[&rate=4.967325228387965E-4]:5.122885105142E-1)[&rate=4.967325228387965E-4]:1.168421190233E-1,((146[&rate=4.967325228387965E-4]:6.61792983173E-1,97[&rate=4.967325228387965E-4]:4.705361525719E-1)[&rate=4.967325228387965E-4]:1.225325310118E-1,(40[&rate=4.967325228387965E-4]:6.608414571562E-1,(39[&rate=4.967325228387965E-4]:6.071227594891E-1,((16[&rate=4.967325228387965E-4]:2.421264557836E0,(((22[&rate=4.967325228387965E-4]:5.232577481944E-1,27[&rate=4.967325228387965E-4]:5.396961043587E-1)[&rate=4.967325228387965E-4]:4.227923821151E-1,((26[&rate=4.967325228387965E-4]:7.370585927318E-1,(7[&rate=4.967325228387965E-4]:2.822637635858E-1,8[&rate=4.967325228387965E-4]:2.822637635858E-1)[&rate=4.967325228387965E-4]:3.479455140774E-1)[&rate=4.967325228387965E-4]:1.842493145157E-1,31[&rate=4.967325228387965E-4]:9.651435236859E-1)[&rate=4.967325228387965E-4]:3.570112717157E-2)[&rate=4.967325228387965E-4]:2.200498563462E-1,2[&rate=4.967325228387965E-4]:9.934972469295E-1)[&rate=4.967325228387965E-4]:1.299000187618E0)[&rate=4.967325228387965E-4]:4.864161523989E-2,147[&rate=4.967325228387965E-4]:4.417902961386E-1)[&rate=4.967325228387965E-4]:2.227095125309E-1)[&rate=4.967325228387965E-4]:5.371869766711E-2)[&rate=4.967325228387965E-4]:3.265477793608E-3)[&rate=4.967325228387965E-4]:5.19423857236E-2)[&rate=4.967325228387965E-4]:3.262157804135E-1)[&rate=4.967325228387965E-4]:3.1478187588E-1,((36[&rate=4.967325228387965E-4]:3.645360869227E-1,(35[&rate=4.967325228387965E-4]:1.055640154133E-1,(121[&rate=4.967325228387965E-4]:1.429498472526E0,127[&rate=4.967325228387965E-4]:1.870594362937E0)[&rate=4.967325228387965E-4]:8.020929401478E-1)[&rate=4.967325228387965E-4]:2.123967290436E-1)[&rate=4.967325228387965E-4]:1.666454804458E-1,(((((60[&rate=4.967325228387965E-4]:2.224715090475E-1,(62[&rate=4.967325228387965E-4]:3.246485298108E-1,64[&rate=4.967325228387965E-4]:2.835526393998E-1)[&rate=4.967325228387965E-4]:8.960380115446E-2)[&rate=4.967325228387965E-4]:3.495395408641E-2,65[&rate=4.967325228387965E-4]:2.574254631339E-1)[&rate=4.967325228387965E-4]:1.858992766673E-1,(61[&rate=4.967325228387965E-4]:1.667787222306E-1,63[&rate=4.967325228387965E-4]:1.256828318196E-1)[&rate=4.967325228387965E-4]:4.683268394883E-1)[&rate=4.967325228387965E-4]:9.899477168833E-1,(((((132[&rate=4.967325228387965E-4]:1.213633690041E-1,129[&rate=4.967325228387965E-4]:1.186236429768E-1)[&rate=4.967325228387965E-4]:6.551189245611E-2,130[&rate=4.967325228387965E-4]:1.841355354329E-1)[&rate=4.967325228387965E-4]:8.360136958468E-2,131[&rate=4.967325228387965E-4]:2.704766310449E-1)[&rate=4.967325228387965E-4]:3.631987895923E-1,(69[&rate=4.967325228387965E-4]:6.762972495868E-1,118[&rate=4.967325228387965E-4]:6.653383454772E-1)[&rate=4.967325228387965E-4]:1.025836505026E-1)[&rate=4.967325228387965E-4]:6.601057524041E-1,128[&rate=4.967325228387965E-4]:1.288301720987E0)[&rate=4.967325228387965E-4]:1.970255302184E-1)[&rate=4.967325228387965E-4]:4.400902063338E-1,((((44[&rate=4.967325228387965E-4]:2.745993845221E-1,47[&rate=4.967325228387965E-4]:2.800638653964E-1)[&rate=4.967325228387965E-4]:2.640334888427E-1,((43[&rate=4.967325228387965E-4]:4.666258552971E-1,46[&rate=4.967325228387965E-4]:4.666258552971E-1)[&rate=4.967325228387965E-4]:2.649538916703E-2,(42[&rate=4.967325228387965E-4]:3.46412139805E-1,(48[&rate=4.967325228387965E-4]:2.907433776068E-1,41[&rate=4.967325228387965E-4]:2.470275306124E-1)[&rate=4.967325228387965E-4]:9.392012831837E-2)[&rate=4.967325228387965E-4]:9.752877679044E-2)[&rate=4.967325228387965E-4]:5.097610977497E-2)[&rate=4.967325228387965E-4]:6.541844043705E-2,((49[&rate=4.967325228387965E-4]:3.876384763068E-1,50[&rate=4.967325228387965E-4]:3.876384763068E-1)[&rate=4.967325228387965E-4]:1.722314588075E-1,51[&rate=4.967325228387965E-4]:5.653344159885E-1)[&rate=4.967325228387965E-4]:1.685897431613E-2)[&rate=4.967325228387965E-4]:2.250479525807E-2,45[&rate=4.967325228387965E-4]:6.238238686229E-1)[&rate=4.967325228387965E-4]:5.281973766246E-1)[&rate=4.967325228387965E-4]:8.79558906516E-2)[&rate=4.967325228387965E-4]:2.017692946197E-1)[&rate=4.967325228387965E-4]:1.560970337453E-1)[&rate=4.967325228387965E-4]:1.390306641785E-2,((((((137[&rate=4.967325228387965E-4]:3.401701546699E-1,134[&rate=4.967325228387965E-4]:2.689372779577E-1)[&rate=4.967325228387965E-4]:4.269165518721E-1,133[&rate=4.967325228387965E-4]:7.25990816131E-1)[&rate=4.967325228387965E-4]:8.805678161881E-1,(52[&rate=4.967325228387965E-4]:6.026960854628E-1,(103[&rate=4.967325228387965E-4]:7.575854761459E-1,(29[&rate=4.967325228387965E-4]:2.545087542184E-1,(5[&rate=4.967325228387965E-4]:1.742329253814E-2,12[&rate=4.967325228387965E-4]:5.57794569216E-2)[&rate=4.967325228387965E-4]:9.187998222826E-2)[&rate=4.967325228387965E-4]:7.359534342563E-1)[&rate=4.967325228387965E-4]:1.509404343878E0)[&rate=4.967325228387965E-4]:2.299797711995E-1)[&rate=4.967325228387965E-4]:1.11242385863E-1,(((((80[&rate=4.967325228387965E-4]:2.258982972995E-1,81[&rate=4.967325228387965E-4]:2.258982972995E-1)[&rate=4.967325228387965E-4]:2.178012028976E-1,(73[&rate=4.967325228387965E-4]:4.003152254751E-1,(82[&rate=4.967325228387965E-4]:2.827951492701E-1,(79[&rate=4.967325228387965E-4]:2.272516055407E-1,(72[&rate=4.967325228387965E-4]:1.590279607015E-1,78[&rate=4.967325228387965E-4]:1.809457689208E-1)[&rate=4.967325228387965E-4]:4.630583661989E-2)[&rate=4.967325228387965E-4]:4.732436564735E-2)[&rate=4.967325228387965E-4]:8.464336387622E-2)[&rate=4.967325228387965E-4]:9.269934321511E-2)[&rate=4.967325228387965E-4]:5.952283055447E-2,(71[&rate=4.967325228387965E-4]:4.34995375905E-1,77[&rate=4.967325228387965E-4]:4.980090745351E-1)[&rate=4.967325228387965E-4]:4.904887265485E-2)[&rate=4.967325228387965E-4]:2.857045182337E-1,((70[&rate=4.967325228387965E-4]:5.740402293503E-1,(74[&rate=4.967325228387965E-4]:4.934555760771E-1,76[&rate=4.967325228387965E-4]:4.934555760771E-1)[&rate=4.967325228387965E-4]:1.189408176567E-1)[&rate=4.967325228387965E-4]:1.081518295306E-1,75[&rate=4.967325228387965E-4]:7.205482232644E-1)[&rate=4.967325228387965E-4]:1.17693694214E-1)[&rate=4.967325228387965E-4]:6.7076299143E-1,53[&rate=4.967325228387965E-4]:7.625418502963E-1)[&rate=4.967325228387965E-4]:1.731796709177E-1)[&rate=4.967325228387965E-4]:4.320750518285E-1,125[&rate=4.967325228387965E-4]:1.157414059381E0)[&rate=4.967325228387965E-4]:3.130584929869E-1,(((55[&rate=4.967325228387965E-4]:2.915043404815E-1,((56[&rate=4.967325228387965E-4]:2.184844538835E-1,54[&rate=4.967325228387965E-4]:1.884298090749E-1)[&rate=4.967325228387965E-4]:5.0900771715E-2,(58[&rate=4.967325228387965E-4]:2.662500616685E-1,(37[&rate=4.967325228387965E-4]:1.131300095699E-1,57[&rate=4.967325228387965E-4]:7.761088388676E-2)[&rate=4.967325228387965E-4]:1.722457351587E-1)[&rate=4.967325228387965E-4]:3.04575683017E-2)[&rate=4.967325228387965E-4]:2.211911488303E-2)[&rate=4.967325228387965E-4]:1.916475052995E-1,59[&rate=4.967325228387965E-4]:4.913485670926E-1)[&rate=4.967325228387965E-4]:1.600533643388E-1,68[&rate=4.967325228387965E-4]:6.022216035624E-1)[&rate=4.967325228387965E-4]:7.01584282139E-1)[&rate=4.967325228387965E-4]:1.002903717564E-1)[&rate=4.967325228387965E-4]:1.524690844441E-2,34[&rate=4.967325228387965E-4]:8.608829499834E-3)[&rate=4.967325228387965E-4]:7.824601980198E-2,32[&rate=4.967325228387965E-4]:6.493704108272E-2)[&rate=4.967325228387965E-4]:2.047224262062E-2,33[&rate=4.967325228387965E-4]:9.088873575806E-2);
tree STATE_65340000 [&joint=-20967.939850602914,lnP=-20967.939850602914] = [&R] ((((((59[&rate=5.955563876890638E-4]:4.38686837537E-1,(((55[&rate=5.955563876890638E-4]:2.124735870927E-1,56[&rate=5.955563876890638E-4]:2.124735870927E-1)[&rate=5.955563876890638E-4]:6.867168945916E-2,54[&rate=5.955563876890638E-4]:2.510906317432E-1)[&rate=5.955563876890638E-4]:7.062377568408E-3,(37[&rate=5.955563876890638E-4]:1.405930827819E-1,(58[&rate=5.955563876890638E-4]:6.447574947838E-2,57[&rate=5.955563876890638E-4]:4.80823068554E-2)[&rate=5.955563876890638E-4]:5.699165024344E-2)[&rate=5.955563876890638E-4]:1.940626587701E-1)[&rate=5.955563876890638E-4]:1.422824621052E-1)[&rate=5.955563876890638E-4]:2.936455943549E-1,68[&rate=5.955563876890638E-4]:6.831521040229E-1)[&rate=5.955563876890638E-4]:4.541283166358E-1,(125[&rate=5.955563876890638E-4]:8.367557480252E-1,((((((((80[&rate=5.955563876890638E-4]:6.582289769231E-2,81[&rate=5.955563876890638E-4]:6.582289769231E-2)[&rate=5.955563876890638E-4]:2.889359378878E-1,(82[&rate=5.955563876890638E-4]:3.552558468981E-1,(79[&rate=5.955563876890638E-4]:3.410923677831E-1,(72[&rate=5.955563876890638E-4]:4.124866703769E-2,78[&rate=5.955563876890638E-4]:6.3166475257E-2)[&rate=5.955563876890638E-4]:2.779258925261E-1)[&rate=5.955563876890638E-4]:5.944301032943E-3)[&rate=5.955563876890638E-4]:1.59413448464E-2)[&rate=5.955563876890638E-4]:3.914076644751E-3,(73[&rate=5.955563876890638E-4]:3.335449879395E-1,71[&rate=5.955563876890638E-4]:2.650518372547E-1)[&rate=5.955563876890638E-4]:7.444299277847E-2)[&rate=5.955563876890638E-4]:1.200247690701E-2,77[&rate=5.955563876890638E-4]:4.145110055703E-1)[&rate=5.955563876890638E-4]:1.656439262116E-1,(((70[&rate=5.955563876890638E-4]:3.183974438646E-1,76[&rate=5.955563876890638E-4]:3.56753608248E-1)[&rate=5.955563876890638E-4]:5.963512650796E-3,74[&rate=5.955563876890638E-4]:3.627171208988E-1)[&rate=5.955563876890638E-4]:1.593069866246E-1,75[&rate=5.955563876890638E-4]:5.220241075234E-1)[&rate=5.955563876890638E-4]:6.361027631321E-2)[&rate=5.955563876890638E-4]:4.44711782949E-1,(133[&rate=5.955563876890638E-4]:4.714028444177E-1,(137[&rate=5.955563876890638E-4]:1.765113303097E-1,134[&rate=5.955563876890638E-4]:1.052784535975E-1)[&rate=5.955563876890638E-4]:3.359874045191E-1)[&rate=5.955563876890638E-4]:5.94559760724E-1)[&rate=5.955563876890638E-4]:2.455073684546E-1,((103[&rate=5.955563876890638E-4]:4.462990279176E-1,(29[&rate=5.955563876890638E-4]:4.734265490255E-1,(5[&rate=5.955563876890638E-4]:2.082492857472E-1,12[&rate=5.955563876890638E-4]:2.466054501307E-1)[&rate=5.955563876890638E-4]:1.199717838263E-1)[&rate=5.955563876890638E-4]:2.057491912209E-1)[&rate=5.955563876890638E-4]:1.583927221824E0,52[&rate=5.955563876890638E-4]:3.659325151804E-1)[&rate=5.955563876890638E-4]:1.716546827591E-1)[&rate=5.955563876890638E-4]:8.730567211902E-3,53[&rate=5.955563876890638E-4]:5.381210438401E-1)[&rate=5.955563876890638E-4]:5.090172178464E-1)[&rate=5.955563876890638E-4]:4.671913393003E-1)[&rate=5.955563876890638E-4]:8.67790370857E-2,(((38[&rate=5.955563876890638E-4]:5.380247539807E-1,((((95[&rate=5.955563876890638E-4]:5.377464210687E-1,(94[&rate=5.955563876890638E-4]:4.304707054139E-1,100[&rate=5.955563876890638E-4]:4.304707054139E-1)[&rate=5.955563876890638E-4]:2.257626210269E-2)[&rate=5.955563876890638E-4]:4.54175471345E-2,98[&rate=5.955563876890638E-4]:5.722350064544E-1)[&rate=5.955563876890638E-4]:2.077518015772E-2,((96[&rate=5.955563876890638E-4]:4.045713803759E-1,99[&rate=5.955563876890638E-4]:4.400905060588E-1)[&rate=5.955563876890638E-4]:1.498922520605E-1,(101[&rate=5.955563876890638E-4]:6.882267599755E-1,(((((89[&rate=5.955563876890638E-4]:1.09666424485E-1,88[&rate=5.955563876890638E-4]:9.596779434802E-2)[&rate=5.955563876890638E-4]:1.725579857065E-1,87[&rate=5.955563876890638E-4]:2.685257800545E-1)[&rate=5.955563876890638E-4]:1.279724192194E-1,((86[&rate=5.955563876890638E-4]:1.672991654184E-1,((83[&rate=5.955563876890638E-4]:9.511520448323E-2,(84[&rate=5.955563876890638E-4]:2.618803971491E-2,93[&rate=5.955563876890638E-4]:3.988666985193E-2)[&rate=5.955563876890638E-4]:6.892716476832E-2)[&rate=5.955563876890638E-4]:4.623311847669E-2,85[&rate=5.955563876890638E-4]:1.413483229599E-1)[&rate=5.955563876890638E-4]:2.595084245846E-2)[&rate=5.955563876890638E-4]:7.12965040716E-2,(92[&rate=5.955563876890638E-4]:1.395968047109E-1,(91[&rate=5.955563876890638E-4]:1.034804092879E-1,90[&rate=5.955563876890638E-4]:1.034804092879E-1)[&rate=5.955563876890638E-4]:3.611639542297E-2)[&rate=5.955563876890638E-4]:1.126974949161E-1)[&rate=5.955563876890638E-4]:1.579025297839E-1)[&rate=5.955563876890638E-4]:7.956024744255E-1,(((6[&rate=5.955563876890638E-4]:4.889504748918E-1,18[&rate=5.955563876890638E-4]:5.519641735219E-1)[&rate=5.955563876890638E-4]:6.260023221842E-2,(10[&rate=5.955563876890638E-4]:2.944624299239E-1,15[&rate=5.955563876890638E-4]:3.328185943073E-1)[&rate=5.955563876890638E-4]:2.735266333507E-1)[&rate=5.955563876890638E-4]:8.046943457103E-2,3[&rate=5.955563876890638E-4]:5.799653471607E-1)[&rate=5.955563876890638E-4]:7.240929914149E-2)[&rate=5.955563876890638E-4]:7.113984678981E-1,(((((113[&rate=5.955563876890638E-4]:7.46833943961E-1,((117[&rate=5.955563876890638E-4]:5.060240933136E-1,(9[&rate=5.955563876890638E-4]:4.855141398293E-1,(112[&rate=5.955563876890638E-4]:4.273094627385E-1,(30[&rate=5.955563876890638E-4]:2.649699904296E-1,4[&rate=5.955563876890638E-4]:9.23672507036E-2)[&rate=5.955563876890638E-4]:2.774079654597E-1)[&rate=5.955563876890638E-4]:6.64238551729E-2)[&rate=5.955563876890638E-4]:9.551049374658E-3)[&rate=5.955563876890638E-4]:2.482515490867E-2,(17[&rate=5.955563876890638E-4]:4.490094615259E-1,14[&rate=5.955563876890638E-4]:4.106532971422E-1)[&rate=5.955563876890638E-4]:1.174562250525E-1)[&rate=5.955563876890638E-4]:2.187244217663E-1)[&rate=5.955563876890638E-4]:1.383525858438E-2,(105[&rate=5.955563876890638E-4]:4.535606460012E-1,110[&rate=5.955563876890638E-4]:4.754784542203E-1)[&rate=5.955563876890638E-4]:2.797112962703E-1)[&rate=5.955563876890638E-4]:1.682557573838E-1,(((((114[&rate=5.955563876890638E-4]:1.381181704773E-1,104[&rate=5.955563876890638E-4]:1.983921430801E-1)[&rate=5.955563876890638E-4]:9.519508400078E-2,(107[&rate=5.955563876890638E-4]:1.594846623884E-1,108[&rate=5.955563876890638E-4]:1.56744936361E-1)[&rate=5.955563876890638E-4]:1.341025646925E-1)[&rate=5.955563876890638E-4]:3.044356619876E-2,109[&rate=5.955563876890638E-4]:3.432088754713E-1)[&rate=5.955563876890638E-4]:1.715757035811E-1,(115[&rate=5.955563876890638E-4]:3.659679126123E-1,(19[&rate=5.955563876890638E-4]:2.368838430949E-1,13[&rate=5.955563876890638E-4]:1.985276787112E-1)[&rate=5.955563876890638E-4]:2.49632014723E-1)[&rate=5.955563876890638E-4]:6.936461164568E-2)[&rate=5.955563876890638E-4]:2.347212329992E-1,((((106[&rate=5.955563876890638E-4]:1.154965498455E-2,111[&rate=5.955563876890638E-4]:2.798801114892E-2)[&rate=5.955563876890638E-4]:1.811728410217E-1,139[&rate=5.955563876890638E-4]:3.84503317924E-1)[&rate=5.955563876890638E-4]:3.711648395298E-1,116[&rate=5.955563876890638E-4]:5.036133629333E-1)[&rate=5.955563876890638E-4]:1.151944365804E-1,(148[&rate=5.955563876890638E-4]:3.46183704706E-1,143[&rate=5.955563876890638E-4]:3.434439786787E-1)[&rate=5.955563876890638E-4]:3.109802591913E-1)[&rate=5.955563876890638E-4]:5.124595774348E-2)[&rate=5.955563876890638E-4]:1.766794218502E-1)[&rate=5.955563876890638E-4]:2.635811534355E-1,(((144[&rate=5.955563876890638E-4]:4.890800172644E-2,145[&rate=5.955563876890638E-4]:5.438745378138E-2)[&rate=5.955563876890638E-4]:1.323024895102E-2,141[&rate=5.955563876890638E-4]:6.487797670481E-2)[&rate=5.955563876890638E-4]:3.266537539757E-1,142[&rate=5.955563876890638E-4]:3.94271456708E-1)[&rate=5.955563876890638E-4]:9.708373963829E-1)[&rate=5.955563876890638E-4]:1.225867959382E-1,((102[&rate=5.955563876890638E-4]:5.340169628005E-2,(((20[&rate=5.955563876890638E-4]:4.385957078842E-1,25[&rate=5.955563876890638E-4]:4.577737900759E-1)[&rate=5.955563876890638E-4]:1.536769857742E-1,23[&rate=5.955563876890638E-4]:6.004918717405E-1)[&rate=5.955563876890638E-4]:1.354630414557E-1,(11[&rate=5.955563876890638E-4]:4.512381791298E-1,140[&rate=5.955563876890638E-4]:4.320600969381E-1)[&rate=5.955563876890638E-4]:1.997852272171E-1)[&rate=5.955563876890638E-4]:4.681317145906E-1)[&rate=5.955563876890638E-4]:6.875544792077E-2,(24[&rate=5.955563876890638E-4]:1.240561769918E0,((28[&rate=5.955563876890638E-4]:8.144358687407E-1,21[&rate=5.955563876890638E-4]:7.897783344943E-1)[&rate=5.955563876890638E-4]:2.4060049861E-1,1[&rate=5.955563876890638E-4]:2.687349974878E-1)[&rate=5.955563876890638E-4]:1.910048546215E-1)[&rate=5.955563876890638E-4]:4.323920989964E-2)[&rate=5.955563876890638E-4]:1.189631623625E-1)[&rate=5.955563876890638E-4]:1.253925336644E-1)[&rate=5.955563876890638E-4]:3.271933718028E-1)[&rate=5.955563876890638E-4]:7.24646933094E-1)[&rate=5.955563876890638E-4]:2.488535199012E-2)[&rate=5.955563876890638E-4]:4.434054974125E-2,((((97[&rate=5.955563876890638E-4]:9.264008283385E-2,((22[&rate=5.955563876890638E-4]:3.789953813065E-1,27[&rate=5.955563876890638E-4]:3.954337374708E-1)[&rate=5.955563876890638E-4]:4.088728452276E-1,((26[&rate=5.955563876890638E-4]:6.808406052093E-1,(7[&rate=5.955563876890638E-4]:2.961611323243E-1,8[&rate=5.955563876890638E-4]:2.961611323243E-1)[&rate=5.955563876890638E-4]:2.778301578165E-1)[&rate=5.955563876890638E-4]:9.020777041699E-2,(31[&rate=5.955563876890638E-4]:5.961445425008E-1,2[&rate=5.955563876890638E-4]:3.687472822267E-1)[&rate=5.955563876890638E-4]:2.187394495639E-1)[&rate=5.955563876890638E-4]:2.777875501745E-2)[&rate=5.955563876890638E-4]:1.505138650221E0)[&rate=5.955563876890638E-4]:1.456034857561E-1,(39[&rate=5.955563876890638E-4]:2.776489569539E-1,16[&rate=5.955563876890638E-4]:2.363141883071E0)[&rate=5.955563876890638E-4]:3.163286300229E-2)[&rate=5.955563876890638E-4]:1.866768974334E-1,(146[&rate=5.955563876890638E-4]:5.746574622542E-1,147[&rate=5.955563876890638E-4]:5.118159321996E-1)[&rate=5.955563876890638E-4]:4.151983437032E-2)[&rate=5.955563876890638E-4]:2.010801271746E-3,40[&rate=5.955563876890638E-4]:4.979695186613E-1)[&rate=5.955563876890638E-4]:1.096591714578E-2)[&rate=5.955563876890638E-4]:9.739532910267E-2)[&rate=5.955563876890638E-4]:6.24858272302E-1,(((((((132[&rate=5.955563876890638E-4]:1.836130256493E-1,((130[&rate=5.955563876890638E-4]:1.147721495536E-1,131[&rate=5.955563876890638E-4]:1.175118755809E-1)[&rate=5.955563876890638E-4]:6.571138727886E-2,129[&rate=5.955563876890638E-4]:1.804835368324E-1)[&rate=5.955563876890638E-4]:3.897627895748E-4)[&rate=5.955563876890638E-4]:3.740296304693E-1,118[&rate=5.955563876890638E-4]:6.918892314612E-1)[&rate=5.955563876890638E-4]:7.223652072671E-2,69[&rate=5.955563876890638E-4]:7.750846562975E-1)[&rate=5.955563876890638E-4]:7.413551810446E-1,(128[&rate=5.955563876890638E-4]:1.289930521821E0,(((62[&rate=5.955563876890638E-4]:3.481319539781E-1,60[&rate=5.955563876890638E-4]:1.563511320603E-1)[&rate=5.955563876890638E-4]:7.834485105331E-4,(64[&rate=5.955563876890638E-4]:2.829884751036E-1,65[&rate=5.955563876890638E-4]:1.323035435969E-1)[&rate=5.955563876890638E-4]:2.483103697398E-2)[&rate=5.955563876890638E-4]:3.439667596815E-1,(61[&rate=5.955563876890638E-4]:5.923377539346E-2,63[&rate=5.955563876890638E-4]:1.813788498242E-2)[&rate=5.955563876890638E-4]:6.336483867766E-1)[&rate=5.955563876890638E-4]:7.367743870481E-1)[&rate=5.955563876890638E-4]:7.582438401421E-2)[&rate=5.955563876890638E-4]:2.324842268642E-1,(((50[&rate=5.955563876890638E-4]:4.287215582186E-1,49[&rate=5.955563876890638E-4]:4.287215582186E-1)[&rate=5.955563876890638E-4]:1.489205887287E-1,(((47[&rate=5.955563876890638E-4]:1.121263844112E-2,44[&rate=5.955563876890638E-4]:5.748157566868E-3)[&rate=5.955563876890638E-4]:4.01918288822E-1,51[&rate=5.955563876890638E-4]:3.858085228916E-1)[&rate=5.955563876890638E-4]:1.788038994043E-1,(((41[&rate=5.955563876890638E-4]:2.451070061703E-1,(48[&rate=5.955563876890638E-4]:2.15084360067E-1,42[&rate=5.955563876890638E-4]:1.768329939468E-1)[&rate=5.955563876890638E-4]:7.373849309777E-2)[&rate=5.955563876890638E-4]:9.876674286688E-2,43[&rate=5.955563876890638E-4]:3.985185577802E-1)[&rate=5.955563876890638E-4]:8.480070460508E-4,46[&rate=5.955563876890638E-4]:3.993665648262E-1)[&rate=5.955563876890638E-4]:1.925682618412E-1)[&rate=5.955563876890638E-4]:1.849420552565E-2)[&rate=5.955563876890638E-4]:1.178468224465E-1,45[&rate=5.955563876890638E-4]:7.200791333282E-1)[&rate=5.955563876890638E-4]:1.047637870798E-1)[&rate=5.955563876890638E-4]:4.489870593922E-2,(35[&rate=5.955563876890638E-4]:1.469176920064E-2,36[&rate=5.955563876890638E-4]:6.12671116664E-2)[&rate=5.955563876890638E-4]:9.967894615023E-2)[&rate=5.955563876890638E-4]:1.424550268775E-1,(127[&rate=5.955563876890638E-4]:2.642462261898E0,121[&rate=5.955563876890638E-4]:2.201366371487E0)[&rate=5.955563876890638E-4]:1.814867680017E-1)[&rate=5.955563876890638E-4]:3.036918375388E-1)[&rate=5.955563876890638E-4]:7.68954073184E-2,(((67[&rate=5.955563876890638E-4]:1.754975685729E-1,((122[&rate=5.955563876890638E-4]:3.046613867755E-1,123[&rate=5.955563876890638E-4]:3.046613867755E-1)[&rate=5.955563876890638E-4]:2.677574197965E-2,124[&rate=5.955563876890638E-4]:3.28704888318E-1)[&rate=5.955563876890638E-4]:3.453329901585E-1)[&rate=5.955563876890638E-4]:1.229363524853E-1,66[&rate=5.955563876890638E-4]:2.984339210582E-1)[&rate=5.955563876890638E-4]:4.449968987972E-2,(((135[&rate=5.955563876890638E-4]:3.239958634568E-1,(138[&rate=5.955563876890638E-4]:2.642388099703E-1,136[&rate=5.955563876890638E-4]:1.327319606551E-1)[&rate=5.955563876890638E-4]:2.597570534866E-1)[&rate=5.955563876890638E-4]:6.340644539931E-1,(119[&rate=5.955563876890638E-4]:1.164418406194E0,120[&rate=5.955563876890638E-4]:1.068527995235E0)[&rate=5.955563876890638E-4]:1.415871167354E-1)[&rate=5.955563876890638E-4]:3.186979333932E-1,126[&rate=5.955563876890638E-4]:8.390009336787E-1)[&rate=5.955563876890638E-4]:7.511068669441E-1)[&rate=5.955563876890638E-4]:2.944793761477E-1)[&rate=5.955563876890638E-4]:3.892583288656E-2)[&rate=5.955563876890638E-4]:2.200449212829E-1,(32[&rate=5.955563876890638E-4]:1.012726880645E-2,34[&rate=5.955563876890638E-4]:3.204507702554E-2)[&rate=5.955563876890638E-4]:1.324965599413E-3)[&rate=5.955563876890638E-4]:1.282003739369E-1,33[&rate=5.955563876890638E-4]:1.451320603975E-1);
tree STATE_65430000 [&joint=-20972.15876802378,lnP=-20972.15876802378] = [&R] (((((38[&rate=5.442311496520857E-4]:8.07083316836E-1,(((((94[&rate=5.442311496520857E-4]:2.64620490465E-1,100[&rate=5.442311496520857E-4]:2.64620490465E-1)[&rate=5.442311496520857E-4]:1.875708133256E-1,95[&rate=5.442311496520857E-4]:5.368907573427E-1)[&rate=5.442311496520857E-4]:1.750752453546E-1,98[&rate=5.442311496520857E-4]:7.010370409486E-1)[&rate=5.442311496520857E-4]:3.795231004377E-2,(99[&rate=5.442311496520857E-4]:5.782259986745E-1,96[&rate=5.442311496520857E-4]:5.427068729916E-1)[&rate=5.442311496520857E-4]:1.826212758151E-1)[&rate=5.442311496520857E-4]:1.220871511961E-1,((147[&rate=5.442311496520857E-4]:6.016709190535E-1,((101[&rate=5.442311496520857E-4]:9.459406008706E-1,(((((((92[&rate=5.442311496520857E-4]:3.682164866559E-2,(91[&rate=5.442311496520857E-4]:1.589825477411E-2,90[&rate=5.442311496520857E-4]:1.589825477411E-2)[&rate=5.442311496520857E-4]:2.092339389148E-2)[&rate=5.442311496520857E-4]:8.69306488163E-2,87[&rate=5.442311496520857E-4]:1.100536673449E-1)[&rate=5.442311496520857E-4]:4.074831710993E-3,((83[&rate=5.442311496520857E-4]:3.925524100488E-2,((85[&rate=5.442311496520857E-4]:5.481060308049E-3,84[&rate=5.442311496520857E-4]:5.481060308049E-3)[&rate=5.442311496520857E-4]:1.883060200436E-2,86[&rate=5.442311496520857E-4]:2.431166231241E-2)[&rate=5.442311496520857E-4]:1.494357869247E-2)[&rate=5.442311496520857E-4]:4.495433471323E-2,93[&rate=5.442311496520857E-4]:9.790820585513E-2)[&rate=5.442311496520857E-4]:2.991892333775E-2)[&rate=5.442311496520857E-4]:6.687530090248E-1,(89[&rate=5.442311496520857E-4]:5.252433323354E-2,88[&rate=5.442311496520857E-4]:3.882570309652E-2)[&rate=5.442311496520857E-4]:7.440558049842E-1)[&rate=5.442311496520857E-4]:4.733304604966E-1,3[&rate=5.442311496520857E-4]:7.164859411801E-1)[&rate=5.442311496520857E-4]:1.312846380347E-2,((18[&rate=5.442311496520857E-4]:4.290385429273E-1,6[&rate=5.442311496520857E-4]:3.660248442972E-1)[&rate=5.442311496520857E-4]:1.592198567609E-1,(10[&rate=5.442311496520857E-4]:3.04694392222E-1,15[&rate=5.442311496520857E-4]:3.430505566054E-1)[&rate=5.442311496520857E-4]:2.369886650005E-1)[&rate=5.442311496520857E-4]:2.564244984459E-1)[&rate=5.442311496520857E-4]:9.055173178135E-1,(((102[&rate=5.442311496520857E-4]:5.078268100477E-2,(((20[&rate=5.442311496520857E-4]:3.689499292317E-1,25[&rate=5.442311496520857E-4]:3.881280114234E-1)[&rate=5.442311496520857E-4]:1.256899710175E-1,23[&rate=5.442311496520857E-4]:5.028590783312E-1)[&rate=5.442311496520857E-4]:1.73835106876E-1,(11[&rate=5.442311496520857E-4]:5.235091769104E-1,140[&rate=5.442311496520857E-4]:5.043310947187E-1)[&rate=5.442311496520857E-4]:6.82535014476E-2)[&rate=5.442311496520857E-4]:5.247734273043E-1)[&rate=5.442311496520857E-4]:1.596439498129E-1,(24[&rate=5.442311496520857E-4]:9.266529561371E-1,((28[&rate=5.442311496520857E-4]:6.202111264525E-1,21[&rate=5.442311496520857E-4]:5.955535922061E-1)[&rate=5.442311496520857E-4]:2.815170090748E-1,1[&rate=5.442311496520857E-4]:1.154267656644E-1)[&rate=5.442311496520857E-4]:3.040427266445E-2)[&rate=5.442311496520857E-4]:4.454175102969E-1)[&rate=5.442311496520857E-4]:2.634136231015E-1,(((((109[&rate=5.442311496520857E-4]:5.884006054599E-1,((108[&rate=5.442311496520857E-4]:1.819207787514E-1,107[&rate=5.442311496520857E-4]:1.846605047788E-1)[&rate=5.442311496520857E-4]:2.628455444938E-1,(114[&rate=5.442311496520857E-4]:3.008509932984E-2,104[&rate=5.442311496520857E-4]:9.035907193262E-2)[&rate=5.442311496520857E-4]:3.571469773399E-1)[&rate=5.442311496520857E-4]:1.217164739956E-1)[&rate=5.442311496520857E-4]:1.111861354457E-1,((19[&rate=5.442311496520857E-4]:4.266842175016E-1,13[&rate=5.442311496520857E-4]:3.883280531179E-1)[&rate=5.442311496520857E-4]:2.658151467256E-1,115[&rate=5.442311496520857E-4]:5.719514190217E-1)[&rate=5.442311496520857E-4]:4.818326708943E-2)[&rate=5.442311496520857E-4]:1.634663165674E-1,((116[&rate=5.442311496520857E-4]:4.086018693396E-1,(139[&rate=5.442311496520857E-4]:6.343781387683E-1,(106[&rate=5.442311496520857E-4]:7.469140152196E-2,111[&rate=5.442311496520857E-4]:9.112975768633E-2)[&rate=5.442311496520857E-4]:3.679059153286E-1)[&rate=5.442311496520857E-4]:2.627852509177E-2)[&rate=5.442311496520857E-4]:8.286218705954E-2,(148[&rate=5.442311496520857E-4]:3.025503054235E-1,143[&rate=5.442311496520857E-4]:2.998105793961E-1)[&rate=5.442311496520857E-4]:2.272699153593E-1)[&rate=5.442311496520857E-4]:2.921369462794E-1)[&rate=5.442311496520857E-4]:6.958714494865E-2,((117[&rate=5.442311496520857E-4]:6.300754365756E-1,(110[&rate=5.442311496520857E-4]:5.393673748022E-1,105[&rate=5.442311496520857E-4]:5.174495665831E-1)[&rate=5.442311496520857E-4]:8.248888369114E-2)[&rate=5.442311496520857E-4]:6.867020476381E-2,(113[&rate=5.442311496520857E-4]:5.491377950487E-1,(112[&rate=5.442311496520857E-4]:5.163752360195E-1,((30[&rate=5.442311496520857E-4]:2.170004039798E-1,4[&rate=5.442311496520857E-4]:4.43976642538E-2)[&rate=5.442311496520857E-4]:4.097417989721E-1,((17[&rate=5.442311496520857E-4]:1.884911067796E-1,14[&rate=5.442311496520857E-4]:1.50134942396E-1)[&rate=5.442311496520857E-4]:2.557886590177E-1,9[&rate=5.442311496520857E-4]:3.977044233315E-1)[&rate=5.442311496520857E-4]:1.057501083875E-1)[&rate=5.442311496520857E-4]:4.701526218468E-3)[&rate=5.442311496520857E-4]:3.276255902915E-2)[&rate=5.442311496520857E-4]:1.468681202632E-1)[&rate=5.442311496520857E-4]:2.393740131372E-1)[&rate=5.442311496520857E-4]:5.408481488871E-1,(((141[&rate=5.442311496520857E-4]:2.064919031804E-1,145[&rate=5.442311496520857E-4]:2.09231629208E-1)[&rate=5.442311496520857E-4]:4.943713433403E-2,144[&rate=5.442311496520857E-4]:2.531893114871E-1)[&rate=5.442311496520857E-4]:2.214039894505E-1,142[&rate=5.442311496520857E-4]:4.800727529925E-1)[&rate=5.442311496520857E-4]:1.16875806407E0)[&rate=5.442311496520857E-4]:7.158477932253E-2)[&rate=5.442311496520857E-4]:1.640311949053E-1)[&rate=5.442311496520857E-4]:3.135486041011E-1)[&rate=5.442311496520857E-4]:4.390545261736E-1,((31[&rate=5.442311496520857E-4]:6.989387077175E-1,(((7[&rate=5.442311496520857E-4]:1.251910617214E-1,8[&rate=5.442311496520857E-4]:1.251910617214E-1)[&rate=5.442311496520857E-4]:2.859044712898E-1,26[&rate=5.442311496520857E-4]:5.179448480797E-1)[&rate=5.442311496520857E-4]:1.12356708977E-1,(22[&rate=5.442311496520857E-4]:3.258042557068E-1,27[&rate=5.442311496520857E-4]:3.422426118712E-1)[&rate=5.442311496520857E-4]:2.935383972403E-1)[&rate=5.442311496520857E-4]:2.480153422234E-2)[&rate=5.442311496520857E-4]:2.259082463799E-1,2[&rate=5.442311496520857E-4]:6.974496938233E-1)[&rate=5.442311496520857E-4]:1.671107077057E0)[&rate=5.442311496520857E-4]:1.324629018227E-1)[&rate=5.442311496520857E-4]:1.353012325152E-1,((39[&rate=5.442311496520857E-4]:5.429687947777E-1,97[&rate=5.442311496520857E-4]:4.719305434115E-1)[&rate=5.442311496520857E-4]:1.061217181331E-1,(146[&rate=5.442311496520857E-4]:6.37664309518E-1,(16[&rate=5.442311496520857E-4]:2.599366835664E0,40[&rate=5.442311496520857E-4]:5.13873909547E-1)[&rate=5.442311496520857E-4]:3.571820736002E-3)[&rate=5.442311496520857E-4]:1.316447826277E-1)[&rate=5.442311496520857E-4]:3.050458947767E-2)[&rate=5.442311496520857E-4]:5.306609925375E-2)[&rate=5.442311496520857E-4]:1.427281261229E-1)[&rate=5.442311496520857E-4]:5.454465084094E-1,(((((65[&rate=5.442311496520857E-4]:3.605253666226E-1,(64[&rate=5.442311496520857E-4]:4.507727980239E-1,(62[&rate=5.442311496520857E-4]:3.871332296395E-1,60[&rate=5.442311496520857E-4]:1.953524077218E-1)[&rate=5.442311496520857E-4]:1.047354587954E-1)[&rate=5.442311496520857E-4]:6.043750010543E-2)[&rate=5.442311496520857E-4]:4.26445110281E-1,(61[&rate=5.442311496520857E-4]:2.528774473071E-1,63[&rate=5.442311496520857E-4]:2.11781556896E-1)[&rate=5.442311496520857E-4]:7.258738515142E-1)[&rate=5.442311496520857E-4]:7.37732397875E-1,(128[&rate=5.442311496520857E-4]:1.383338367068E0,((130[&rate=5.442311496520857E-4]:3.762132224805E-1,((129[&rate=5.442311496520857E-4]:1.780115021241E-1,132[&rate=5.442311496520857E-4]:1.807512281515E-1)[&rate=5.442311496520857E-4]:4.510801909353E-2,131[&rate=5.442311496520857E-4]:2.25859247245E-1)[&rate=5.442311496520857E-4]:1.530937012628E-1)[&rate=5.442311496520857E-4]:1.15118083792E-1,(69[&rate=5.442311496520857E-4]:4.818373639639E-1,118[&rate=5.442311496520857E-4]:4.708784598543E-1)[&rate=5.442311496520857E-4]:1.574391477881E-1)[&rate=5.442311496520857E-4]:8.947467868232E-1)[&rate=5.442311496520857E-4]:1.934193022308E-1)[&rate=5.442311496520857E-4]:1.19560364678E-1,(45[&rate=5.442311496520857E-4]:7.052501612553E-1,(((49[&rate=5.442311496520857E-4]:4.25306360566E-1,50[&rate=5.442311496520857E-4]:4.25306360566E-1)[&rate=5.442311496520857E-4]:1.847318453134E-1,(51[&rate=5.442311496520857E-4]:6.088515795277E-1,(47[&rate=5.442311496520857E-4]:2.491069441851E-2,44[&rate=5.442311496520857E-4]:1.944621354426E-2)[&rate=5.442311496520857E-4]:6.112632894807E-1)[&rate=5.442311496520857E-4]:6.651107225964E-3)[&rate=5.442311496520857E-4]:1.515181638054E-2,(43[&rate=5.442311496520857E-4]:5.597095372326E-1,(46[&rate=5.442311496520857E-4]:4.442205762809E-1,((42[&rate=5.442311496520857E-4]:2.338255797117E-1,48[&rate=5.442311496520857E-4]:2.720769458319E-1)[&rate=5.442311496520857E-4]:3.817541623383E-2,41[&rate=5.442311496520857E-4]:2.665365150713E-1)[&rate=5.442311496520857E-4]:1.230392524667E-1)[&rate=5.442311496520857E-4]:1.154889609517E-1)[&rate=5.442311496520857E-4]:9.826737027314E-2)[&rate=5.442311496520857E-4]:5.546997506096E-2)[&rate=5.442311496520857E-4]:2.176716604304E-1)[&rate=5.442311496520857E-4]:3.944811842084E-2,((36[&rate=5.442311496520857E-4]:3.93534072317E-2,(121[&rate=5.442311496520857E-4]:1.969941279634E0,127[&rate=5.442311496520857E-4]:2.411037170045E0)[&rate=5.442311496520857E-4]:1.488641823924E-1)[&rate=5.442311496520857E-4]:1.354273715589E-1,35[&rate=5.442311496520857E-4]:1.282054363248E-1)[&rate=5.442311496520857E-4]:7.879359278537E-2)[&rate=5.442311496520857E-4]:5.431653496198E-1)[&rate=5.442311496520857E-4]:1.535396356869E-1,34[&rate=5.442311496520857E-4]:4.069031578679E-2)[&rate=5.442311496520857E-4]:2.116325903481E-2,33[&rate=5.442311496520857E-4]:4.541521865722E-2)[&rate=5.442311496520857E-4]:5.992426873967E-2,((32[&rate=5.442311496520857E-4]:2.016298094629E-2,(((59[&rate=5.442311496520857E-4]:4.045395974735E-1,((58[&rate=5.442311496520857E-4]:2.332460407057E-1,(57[&rate=5.442311496520857E-4]:1.859801661034E-1,(37[&rate=5.442311496520857E-4]:2.016960173034E-1,54[&rate=5.442311496520857E-4]:1.25193285063E-1)[&rate=5.442311496520857E-4]:1.98032744831E-2)[&rate=5.442311496520857E-4]:3.087243197932E-2)[&rate=5.442311496520857E-4]:1.080769412741E-1,(55[&rate=5.442311496520857E-4]:1.338943425505E-1,56[&rate=5.442311496520857E-4]:1.338943425505E-1)[&rate=5.442311496520857E-4]:1.801062350576E-1)[&rate=5.442311496520857E-4]:8.234229855378E-2)[&rate=5.442311496520857E-4]:2.274285503006E-1,68[&rate=5.442311496520857E-4]:5.827878199051E-1)[&rate=5.442311496520857E-4]:2.755278281034E-1,(125[&rate=5.442311496520857E-4]:8.096639334914E-1,((53[&rate=5.442311496520857E-4]:8.754827381164E-1,(52[&rate=5.442311496520857E-4]:8.371862894031E-1,(103[&rate=5.442311496520857E-4]:5.742857328931E-1,(29[&rate=5.442311496520857E-4]:4.992974768932E-1,(5[&rate=5.442311496520857E-4]:8.265361970254E-2,12[&rate=5.442311496520857E-4]:1.21009784086E-1)[&rate=5.442311496520857E-4]:2.714383777387E-1)[&rate=5.442311496520857E-4]:3.078649683287E-1)[&rate=5.442311496520857E-4]:1.927194291071E0)[&rate=5.442311496520857E-4]:4.649317002459E-2)[&rate=5.442311496520857E-4]:9.633369287428E-3,((137[&rate=5.442311496520857E-4]:4.604703512552E-1,(133[&rate=5.442311496520857E-4]:3.729264142206E-1,134[&rate=5.442311496520857E-4]:3.427894279194E-1)[&rate=5.442311496520857E-4]:4.64480466236E-2)[&rate=5.442311496520857E-4]:1.166067914945E0,(((73[&rate=5.442311496520857E-4]:3.555219578746E-1,77[&rate=5.442311496520857E-4]:3.500425058199E-1)[&rate=5.442311496520857E-4]:2.506934706033E-1,((80[&rate=5.442311496520857E-4]:4.782012881961E-2,81[&rate=5.442311496520857E-4]:4.782012881961E-2)[&rate=5.442311496520857E-4]:3.969283486514E-1,(71[&rate=5.442311496520857E-4]:3.267306136717E-1,(82[&rate=5.442311496520857E-4]:3.555257235415E-1,((72[&rate=5.442311496520857E-4]:7.346415133981E-2,78[&rate=5.442311496520857E-4]:9.538195955912E-2)[&rate=5.442311496520857E-4]:2.246347237573E-1,79[&rate=5.442311496520857E-4]:3.200166833164E-1)[&rate=5.442311496520857E-4]:2.7289862143E-2)[&rate=5.442311496520857E-4]:6.821328486326E-3)[&rate=5.442311496520857E-4]:9.883978160757E-2)[&rate=5.442311496520857E-4]:1.121518825138E-1)[&rate=5.442311496520857E-4]:2.324715003349E-1,(((74[&rate=5.442311496520857E-4]:3.570511845247E-1,70[&rate=5.442311496520857E-4]:3.186950201413E-1)[&rate=5.442311496520857E-4]:3.378742591403E-2,76[&rate=5.442311496520857E-4]:3.908386104388E-1)[&rate=5.442311496520857E-4]:7.004049650737E-2,75[&rate=5.442311496520857E-4]:4.608791069461E-1)[&rate=5.442311496520857E-4]:3.778078218666E-1)[&rate=5.442311496520857E-4]:7.111390086208E-1)[&rate=5.442311496520857E-4]:8.175322858235E-2)[&rate=5.442311496520857E-4]:1.349303397489E-1)[&rate=5.442311496520857E-4]:2.153183811838E-1)[&rate=5.442311496520857E-4]:5.944994775593E-1)[&rate=5.442311496520857E-4]:5.327863817308E-2,((((120[&rate=5.442311496520857E-4]:5.003774074635E-1,119[&rate=5.442311496520857E-4]:5.962678184224E-1)[&rate=5.442311496520857E-4]:1.441718035252E0,((135[&rate=5.442311496520857E-4]:8.34252021084E-1,(138[&rate=5.442311496520857E-4]:6.191256109117E-1,136[&rate=5.442311496520857E-4]:4.876187615965E-1)[&rate=5.442311496520857E-4]:4.151264101723E-1)[&rate=5.442311496520857E-4]:6.958328361049E-1,126[&rate=5.442311496520857E-4]:1.092327540025E0)[&rate=5.442311496520857E-4]:1.599557910062E-1)[&rate=5.442311496520857E-4]:4.354002100218E-2,66[&rate=5.442311496520857E-4]:4.864916234795E-2)[&rate=5.442311496520857E-4]:3.735871176729E-1,(67[&rate=5.442311496520857E-4]:2.716246978624E-1,(122[&rate=5.442311496520857E-4]:3.578994742323E-1,(123[&rate=5.442311496520857E-4]:8.913514144314E-2,124[&rate=5.442311496520857E-4]:8.640290100601E-2)[&rate=5.442311496520857E-4]:2.687643327892E-1)[&rate=5.442311496520857E-4]:4.149977739708E-1)[&rate=5.442311496520857E-4]:1.506115821584E-1)[&rate=5.442311496520857E-4]:5.361368459477E-1)[&rate=5.442311496520857E-4]:2.641841622281E-2);
tree STATE_65520000 [&joint=-20966.240409770544,lnP=-20966.240409770544] = [&R] (33[&rate=5.494046358926136E-4]:1.954043837066E-1,(((((((53[&rate=5.494046358926136E-4]:8.096603945235E-1,(((103[&rate=5.494046358926136E-4]:5.65455610623E-1,(29[&rate=5.494046358926136E-4]:4.923390044671E-1,(5[&rate=5.494046358926136E-4]:1.817533270898E-1,12[&rate=5.494046358926136E-4]:2.201094914733E-1)[&rate=5.494046358926136E-4]:1.653801979253E-1)[&rate=5.494046358926136E-4]:3.059933184847E-1)[&rate=5.494046358926136E-4]:1.447492854691E0,52[&rate=5.494046358926136E-4]:3.486547307534E-1)[&rate=5.494046358926136E-4]:4.048870229404E-1,((((78[&rate=5.494046358926136E-4]:8.94695237722E-2,72[&rate=5.494046358926136E-4]:6.755171555289E-2)[&rate=5.494046358926136E-4]:2.015750087134E-1,(82[&rate=5.494046358926136E-4]:2.304305588861E-1,79[&rate=5.494046358926136E-4]:2.22211380804E-1)[&rate=5.494046358926136E-4]:6.883315168162E-2)[&rate=5.494046358926136E-4]:6.962033878008E-2,(77[&rate=5.494046358926136E-4]:3.776347491999E-1,(((80[&rate=5.494046358926136E-4]:9.108288840602E-2,81[&rate=5.494046358926136E-4]:9.108288840602E-2)[&rate=5.494046358926136E-4]:1.445940538844E-1,71[&rate=5.494046358926136E-4]:2.164988600987E-1)[&rate=5.494046358926136E-4]:9.413155004158E-2,73[&rate=5.494046358926136E-4]:3.791235608251E-1)[&rate=5.494046358926136E-4]:3.990640429551E-3)[&rate=5.494046358926136E-4]:1.864656042185E-2)[&rate=5.494046358926136E-4]:5.269352810086E-1,(((70[&rate=5.494046358926136E-4]:2.854494314753E-1,74[&rate=5.494046358926136E-4]:3.238055958588E-1)[&rate=5.494046358926136E-4]:1.857461014775E-2,76[&rate=5.494046358926136E-4]:3.423802060065E-1)[&rate=5.494046358926136E-4]:3.095836957264E-2,75[&rate=5.494046358926136E-4]:3.733385755792E-1)[&rate=5.494046358926136E-4]:5.553574671059E-1)[&rate=5.494046358926136E-4]:5.631120483095E-1)[&rate=5.494046358926136E-4]:6.431536214102E-2)[&rate=5.494046358926136E-4]:5.348904118988E-2,(133[&rate=5.494046358926136E-4]:6.248356372835E-1,(134[&rate=5.494046358926136E-4]:4.078608706167E-1,137[&rate=5.494046358926136E-4]:4.790937473289E-1)[&rate=5.494046358926136E-4]:1.868377803656E-1)[&rate=5.494046358926136E-4]:1.020393295398E0)[&rate=5.494046358926136E-4]:2.711142250802E-1,125[&rate=5.494046358926136E-4]:9.238811471324E-1)[&rate=5.494046358926136E-4]:3.354620175272E-1,(((((54[&rate=5.494046358926136E-4]:1.935423570866E-1,(58[&rate=5.494046358926136E-4]:8.295145214947E-2,37[&rate=5.494046358926136E-4]:1.020771352096E-1)[&rate=5.494046358926136E-4]:1.679679541174E-1)[&rate=5.494046358926136E-4]:1.768952596039E-1,59[&rate=5.494046358926136E-4]:4.086889828107E-1)[&rate=5.494046358926136E-4]:3.171120706334E-2,(55[&rate=5.494046358926136E-4]:3.58399779325E-1,56[&rate=5.494046358926136E-4]:3.58399779325E-1)[&rate=5.494046358926136E-4]:7.380368923735E-2)[&rate=5.494046358926136E-4]:1.693062265023E-1,57[&rate=5.494046358926136E-4]:6.124386568134E-1)[&rate=5.494046358926136E-4]:2.044587339464E-1,68[&rate=5.494046358926136E-4]:7.649848224537E-1)[&rate=5.494046358926136E-4]:3.276916755392E-1)[&rate=5.494046358926136E-4]:2.07589099622E-1,((((66[&rate=5.494046358926136E-4]:3.734880469939E-1,126[&rate=5.494046358926136E-4]:1.620662236679E0)[&rate=5.494046358926136E-4]:7.738163627774E-2,(119[&rate=5.494046358926136E-4]:1.644056843925E0,(120[&rate=5.494046358926136E-4]:1.167747590547E0,(135[&rate=5.494046358926136E-4]:3.473381275928E-1,(138[&rate=5.494046358926136E-4]:1.756534754831E-1,136[&rate=5.494046358926136E-4]:4.414662616787E-2)[&rate=5.494046358926136E-4]:3.716846521098E-1)[&rate=5.494046358926136E-4]:5.683546684342E-1)[&rate=5.494046358926136E-4]:3.804188424183E-1)[&rate=5.494046358926136E-4]:8.396895516757E-1)[&rate=5.494046358926136E-4]:1.307577495802E-1,(67[&rate=5.494046358926136E-4]:3.816675699955E-1,((123[&rate=5.494046358926136E-4]:3.584686453081E-1,124[&rate=5.494046358926136E-4]:3.557364048709E-1)[&rate=5.494046358926136E-4]:1.058825375844E-2,122[&rate=5.494046358926136E-4]:3.690568990665E-1)[&rate=5.494046358926136E-4]:5.138832212696E-1)[&rate=5.494046358926136E-4]:1.999598628564E-1)[&rate=5.494046358926136E-4]:1.079741204824E-1,((38[&rate=5.494046358926136E-4]:9.550492663197E-1,((40[&rate=5.494046358926136E-4]:5.709980680901E-1,(39[&rate=5.494046358926136E-4]:3.563742614828E-1,146[&rate=5.494046358926136E-4]:4.765928407177E-1)[&rate=5.494046358926136E-4]:2.146238066072E-1)[&rate=5.494046358926136E-4]:2.091984042933E-1,(((98[&rate=5.494046358926136E-4]:5.927051316034E-1,(99[&rate=5.494046358926136E-4]:5.020636356233E-1,96[&rate=5.494046358926136E-4]:4.665445099404E-1)[&rate=5.494046358926136E-4]:1.124994194773E-1)[&rate=5.494046358926136E-4]:7.435935144882E-2,((101[&rate=5.494046358926136E-4]:8.845994173558E-1,((((10[&rate=5.494046358926136E-4]:1.606055910461E-1,15[&rate=5.494046358926136E-4]:1.989617554295E-1)[&rate=5.494046358926136E-4]:3.920258618158E-1,(6[&rate=5.494046358926136E-4]:3.628910903533E-1,18[&rate=5.494046358926136E-4]:4.259047889834E-1)[&rate=5.494046358926136E-4]:1.733020063441E-1)[&rate=5.494046358926136E-4]:1.826342362563E-1,(3[&rate=5.494046358926136E-4]:4.077001149953E-1,(((92[&rate=5.494046358926136E-4]:4.033880617473E-2,(91[&rate=5.494046358926136E-4]:2.752642410598E-2,90[&rate=5.494046358926136E-4]:2.752642410598E-2)[&rate=5.494046358926136E-4]:1.281238206874E-2)[&rate=5.494046358926136E-4]:1.261053415505E-1,((84[&rate=5.494046358926136E-4]:1.962295301673E-2,93[&rate=5.494046358926136E-4]:3.332158315374E-2)[&rate=5.494046358926136E-4]:4.642161744471E-2,87[&rate=5.494046358926136E-4]:6.604457046144E-2)[&rate=5.494046358926136E-4]:8.670094712681E-2)[&rate=5.494046358926136E-4]:1.629125493503E-1,((89[&rate=5.494046358926136E-4]:2.508593937988E-2,88[&rate=5.494046358926136E-4]:1.138730924287E-2)[&rate=5.494046358926136E-4]:2.748172161672E-1,((86[&rate=5.494046358926136E-4]:2.499518702775E-2,85[&rate=5.494046358926136E-4]:2.499518702775E-2)[&rate=5.494046358926136E-4]:1.172145158918E-1,83[&rate=5.494046358926136E-4]:1.422097029195E-1)[&rate=5.494046358926136E-4]:1.439948224906E-1)[&rate=5.494046358926136E-4]:2.945354152848E-2)[&rate=5.494046358926136E-4]:6.317680754538E-1)[&rate=5.494046358926136E-4]:2.590724234381E-1)[&rate=5.494046358926136E-4]:7.816069455008E-1,((((144[&rate=5.494046358926136E-4]:3.201717119952E-1,(145[&rate=5.494046358926136E-4]:1.558615603975E-1,141[&rate=5.494046358926136E-4]:1.5312183437E-1)[&rate=5.494046358926136E-4]:1.697896036526E-1)[&rate=5.494046358926136E-4]:3.165004322317E-1,142[&rate=5.494046358926136E-4]:6.421515962819E-1)[&rate=5.494046358926136E-4]:9.832955462472E-1,(((11[&rate=5.494046358926136E-4]:8.411102947354E-1,140[&rate=5.494046358926136E-4]:8.219322125436E-1)[&rate=5.494046358926136E-4]:1.162775040258E-1,((20[&rate=5.494046358926136E-4]:3.340145402905E-1,25[&rate=5.494046358926136E-4]:3.531926224822E-1)[&rate=5.494046358926136E-4]:1.735720239902E-1,23[&rate=5.494046358926136E-4]:5.158057423628E-1)[&rate=5.494046358926136E-4]:5.265135632476E-1)[&rate=5.494046358926136E-4]:3.003687467334E-1,(102[&rate=5.494046358926136E-4]:1.117520951429E-1,(24[&rate=5.494046358926136E-4]:1.126605956576E0,((28[&rate=5.494046358926136E-4]:6.102741651319E-1,21[&rate=5.494046358926136E-4]:5.856166308855E-1)[&rate=5.494046358926136E-4]:2.939063685864E-1,1[&rate=5.494046358926136E-4]:1.178791638553E-1)[&rate=5.494046358926136E-4]:2.279048749124E-1)[&rate=5.494046358926136E-4]:1.467899741833E-1)[&rate=5.494046358926136E-4]:8.02510256942E-2)[&rate=5.494046358926136E-4]:1.868686792262E-1)[&rate=5.494046358926136E-4]:1.35573397217E-2,(((((((114[&rate=5.494046358926136E-4]:3.512492359756E-2,104[&rate=5.494046358926136E-4]:9.539889620034E-2)[&rate=5.494046358926136E-4]:3.673838057854E-1,107[&rate=5.494046358926136E-4]:4.627827019857E-1)[&rate=5.494046358926136E-4]:8.290238440148E-2,108[&rate=5.494046358926136E-4]:5.429453603598E-1)[&rate=5.494046358926136E-4]:1.021477086494E-1,109[&rate=5.494046358926136E-4]:6.670108772283E-1)[&rate=5.494046358926136E-4]:1.40177271698E-1,((19[&rate=5.494046358926136E-4]:5.279812834533E-1,13[&rate=5.494046358926136E-4]:4.896251190696E-1)[&rate=5.494046358926136E-4]:1.167597849665E-1,115[&rate=5.494046358926136E-4]:5.241931232143E-1)[&rate=5.494046358926136E-4]:2.035429709175E-1)[&rate=5.494046358926136E-4]:5.618907764203E-2,(116[&rate=5.494046358926136E-4]:6.918093025352E-1,((111[&rate=5.494046358926136E-4]:2.788221428583E-1,(139[&rate=5.494046358926136E-4]:3.066258416957E-1,106[&rate=5.494046358926136E-4]:1.14845019778E-1)[&rate=5.494046358926136E-4]:1.47538766916E-1)[&rate=5.494046358926136E-4]:4.353257679106E-1,(148[&rate=5.494046358926136E-4]:2.209970142408E-1,143[&rate=5.494046358926136E-4]:2.182572882134E-1)[&rate=5.494046358926136E-4]:4.547947321446E-1)[&rate=5.494046358926136E-4]:5.437372053341E-2)[&rate=5.494046358926136E-4]:9.211586923867E-2)[&rate=5.494046358926136E-4]:1.211534265264E-1,(((9[&rate=5.494046358926136E-4]:4.729655148469E-1,((30[&rate=5.494046358926136E-4]:3.605823917325E-1,4[&rate=5.494046358926136E-4]:1.879796520064E-1)[&rate=5.494046358926136E-4]:2.112240345333E-1,(112[&rate=5.494046358926136E-4]:3.376439031352E-1,(117[&rate=5.494046358926136E-4]:3.287401480329E-1,113[&rate=5.494046358926136E-4]:3.260004220053E-1)[&rate=5.494046358926136E-4]:1.164348112994E-2)[&rate=5.494046358926136E-4]:1.190940299797E-1)[&rate=5.494046358926136E-4]:2.444675981405E-2)[&rate=5.494046358926136E-4]:1.652769695612E-1,(17[&rate=5.494046358926136E-4]:3.312025455551E-1,14[&rate=5.494046358926136E-4]:2.928463811714E-1)[&rate=5.494046358926136E-4]:3.536152813188E-1)[&rate=5.494046358926136E-4]:8.911036508655E-2,(110[&rate=5.494046358926136E-4]:5.995678750239E-1,105[&rate=5.494046358926136E-4]:5.776500668048E-1)[&rate=5.494046358926136E-4]:1.305247004982E-1)[&rate=5.494046358926136E-4]:2.516983515453E-1)[&rate=5.494046358926136E-4]:4.791313634024E-1)[&rate=5.494046358926136E-4]:5.869007017651E-2)[&rate=5.494046358926136E-4]:4.389596594492E-1)[&rate=5.494046358926136E-4]:4.534642334563E-1,((94[&rate=5.494046358926136E-4]:2.394735189842E-1,100[&rate=5.494046358926136E-4]:2.394735189842E-1)[&rate=5.494046358926136E-4]:9.553804738988E-2,95[&rate=5.494046358926136E-4]:4.197110199261E-1)[&rate=5.494046358926136E-4]:8.453273418723E-2)[&rate=5.494046358926136E-4]:1.737496906876E-1)[&rate=5.494046358926136E-4]:6.366862393788E-2,(147[&rate=5.494046358926136E-4]:6.520593502994E-1,((((22[&rate=5.494046358926136E-4]:2.046215560972E-1,27[&rate=5.494046358926136E-4]:2.210599122615E-1)[&rate=5.494046358926136E-4]:6.517865708994E-1,((7[&rate=5.494046358926136E-4]:2.305416764852E-1,8[&rate=5.494046358926136E-4]:2.305416764852E-1)[&rate=5.494046358926136E-4]:3.977974130848E-1,26[&rate=5.494046358926136E-4]:7.351884046386E-1)[&rate=5.494046358926136E-4]:1.321786264677E-1)[&rate=5.494046358926136E-4]:1.249918303704E-1,(2[&rate=5.494046358926136E-4]:3.97267622895E-1,31[&rate=5.494046358926136E-4]:6.24664883169E-1)[&rate=5.494046358926136E-4]:4.11529594746E-1)[&rate=5.494046358926136E-4]:1.718253006078E0,(16[&rate=5.494046358926136E-4]:2.651378625465E0,97[&rate=5.494046358926136E-4]:4.948474479818E-1)[&rate=5.494046358926136E-4]:4.438721541321E-3)[&rate=5.494046358926136E-4]:2.435788022969E-2)[&rate=5.494046358926136E-4]:7.635505324737E-3)[&rate=5.494046358926136E-4]:1.778786659396E-1)[&rate=5.494046358926136E-4]:2.431588048655E-1)[&rate=5.494046358926136E-4]:2.114342721104E-1,((35[&rate=5.494046358926136E-4]:2.225031024016E-2,((121[&rate=5.494046358926136E-4]:2.101650809044E0,36[&rate=5.494046358926136E-4]:2.219875424956E-2)[&rate=5.494046358926136E-4]:3.236820242534E-2,127[&rate=5.494046358926136E-4]:2.57511490188E0)[&rate=5.494046358926136E-4]:1.425869603102E-2)[&rate=5.494046358926136E-4]:2.459919326498E-2,((45[&rate=5.494046358926136E-4]:6.29843091747E-1,(47[&rate=5.494046358926136E-4]:5.767432839406E-1,((51[&rate=5.494046358926136E-4]:4.800311806181E-1,(44[&rate=5.494046358926136E-4]:4.865823322827E-1,(49[&rate=5.494046358926136E-4]:3.301247973636E-1,50[&rate=5.494046358926136E-4]:3.301247973636E-1)[&rate=5.494046358926136E-4]:1.291351305476E-1)[&rate=5.494046358926136E-4]:1.530677183268E-2)[&rate=5.494046358926136E-4]:6.662846521454E-3,(43[&rate=5.494046358926136E-4]:4.616954225812E-1,(((42[&rate=5.494046358926136E-4]:1.720060995361E-1,48[&rate=5.494046358926136E-4]:2.102574656563E-1)[&rate=5.494046358926136E-4]:4.645385892151E-2,41[&rate=5.494046358926136E-4]:2.129954775833E-1)[&rate=5.494046358926136E-4]:1.777709668117E-1,46[&rate=5.494046358926136E-4]:4.45411253138E-1)[&rate=5.494046358926136E-4]:1.628416944313E-2)[&rate=5.494046358926136E-4]:5.23210089299E-2)[&rate=5.494046358926136E-4]:6.272685242952E-2)[&rate=5.494046358926136E-4]:6.129652911776E-2)[&rate=5.494046358926136E-4]:1.009875326761E-1,(((((60[&rate=5.494046358926136E-4]:1.250683282919E-1,62[&rate=5.494046358926136E-4]:3.168491502097E-1)[&rate=5.494046358926136E-4]:7.801659615854E-2,65[&rate=5.494046358926136E-4]:2.030849244505E-1)[&rate=5.494046358926136E-4]:6.34140206863E-2,64[&rate=5.494046358926136E-4]:4.171838766435E-1)[&rate=5.494046358926136E-4]:2.839975309939E-1,(61[&rate=5.494046358926136E-4]:4.806087715072E-1,63[&rate=5.494046358926136E-4]:4.395128810962E-1)[&rate=5.494046358926136E-4]:2.616685265411E-1)[&rate=5.494046358926136E-4]:8.126385152825E-1,(((69[&rate=5.494046358926136E-4]:7.492511440596E-1,118[&rate=5.494046358926136E-4]:7.382922399499E-1)[&rate=5.494046358926136E-4]:7.550374674533E-2,((130[&rate=5.494046358926136E-4]:2.643468700209E-1,131[&rate=5.494046358926136E-4]:2.670865960483E-1)[&rate=5.494046358926136E-4]:4.338779035546E-2,(132[&rate=5.494046358926136E-4]:2.412889386202E-1,129[&rate=5.494046358926136E-4]:2.385492125928E-1)[&rate=5.494046358926136E-4]:6.918544778354E-2)[&rate=5.494046358926136E-4]:3.69075024949E-1)[&rate=5.494046358926136E-4]:4.829798483149E-1,128[&rate=5.494046358926136E-4]:1.157049807613E0)[&rate=5.494046358926136E-4]:2.581399783207E-1)[&rate=5.494046358926136E-4]:8.903705078081E-2)[&rate=5.494046358926136E-4]:7.138979007845E-2)[&rate=5.494046358926136E-4]:5.172685884095E-1)[&rate=5.494046358926136E-4]:1.254834614196E-1)[&rate=5.494046358926136E-4]:6.294340650841E-2)[&rate=5.494046358926136E-4]:1.406869490311E-1,34[&rate=5.494046358926136E-4]:3.021821024362E-2)[&rate=5.494046358926136E-4]:1.878899497377E-3,32[&rate=5.494046358926136E-4]:1.017930152191E-2)[&rate=5.494046358926136E-4]:1.7974563013E-1);
tree STATE_65610000 [&joint=-20958.995808123338,lnP=-20958.995808123338] = [&R] (33[&rate=6.059657893413462E-4]:6.596946875867E-2,(32[&rate=6.059657893413462E-4]:6.267562101698E-3,(((((((147[&rate=6.059657893413462E-4]:5.12987903808E-1,(39[&rate=6.059657893413462E-4]:4.512477414037E-1,146[&rate=6.059657893413462E-4]:5.714663206386E-1)[&rate=6.059657893413462E-4]:4.363113223965E-3)[&rate=6.059657893413462E-4]:1.647193760968E-2,((16[&rate=6.059657893413462E-4]:2.462077393495E0,((2[&rate=6.059657893413462E-4]:6.52570884479E-1,((22[&rate=6.059657893413462E-4]:4.749731601753E-1,27[&rate=6.059657893413462E-4]:4.914115163396E-1)[&rate=6.059657893413462E-4]:2.583975820465E-1,(31[&rate=6.059657893413462E-4]:7.719622831491E-1,((7[&rate=6.059657893413462E-4]:2.668669447006E-1,8[&rate=6.059657893413462E-4]:2.668669447006E-1)[&rate=6.059657893413462E-4]:2.295565819076E-1,26[&rate=6.059657893413462E-4]:6.032728416767E-1)[&rate=6.059657893413462E-4]:1.24853825034E-1)[&rate=6.059657893413462E-4]:1.620297962077E-2)[&rate=6.059657893413462E-4]:9.180288198327E-2)[&rate=6.059657893413462E-4]:1.672100307086E0,(101[&rate=6.059657893413462E-4]:7.08367324609E-1,((((((24[&rate=6.059657893413462E-4]:9.65670560689E-1,(1[&rate=6.059657893413462E-4]:8.052449033531E-2,(28[&rate=6.059657893413462E-4]:6.905100159784E-1,21[&rate=6.059657893413462E-4]:6.65852481732E-1)[&rate=6.059657893413462E-4]:1.763158442198E-1)[&rate=6.059657893413462E-4]:1.043241525455E-1)[&rate=6.059657893413462E-4]:9.931258199078E-2,((140[&rate=6.059657893413462E-4]:6.182756864811E-1,11[&rate=6.059657893413462E-4]:6.374537686728E-1)[&rate=6.059657893413462E-4]:7.540175158154E-2,((25[&rate=6.059657893413462E-4]:6.423293951198E-1,20[&rate=6.059657893413462E-4]:6.231513129281E-1)[&rate=6.059657893413462E-4]:1.29542537981E-1,23[&rate=6.059657893413462E-4]:7.609130289912E-1)[&rate=6.059657893413462E-4]:3.68739981124E-2)[&rate=6.059657893413462E-4]:2.562372114665E-1)[&rate=6.059657893413462E-4]:1.283506553437E-1,102[&rate=6.059657893413462E-4]:3.168996240708E-2)[&rate=6.059657893413462E-4]:9.525571452991E-2,((144[&rate=6.059657893413462E-4]:1.759885409167E-1,(145[&rate=6.059657893413462E-4]:5.903733435036E-2,141[&rate=6.059657893413462E-4]:5.629760832278E-2)[&rate=6.059657893413462E-4]:1.224306586213E-1)[&rate=6.059657893413462E-4]:1.583085206754E-1,142[&rate=6.059657893413462E-4]:3.397765136471E-1)[&rate=6.059657893413462E-4]:1.033744505756E0)[&rate=6.059657893413462E-4]:1.408363794345E-3,((((19[&rate=6.059657893413462E-4]:6.101070477156E-1,13[&rate=6.059657893413462E-4]:5.717508833319E-1)[&rate=6.059657893413462E-4]:1.666456501025E-1,(((109[&rate=6.059657893413462E-4]:4.046099045867E-1,((114[&rate=6.059657893413462E-4]:7.295004703488E-2,104[&rate=6.059657893413462E-4]:1.332240196376E-1)[&rate=6.059657893413462E-4]:1.70638470003E-1,108[&rate=6.059657893413462E-4]:3.011227636133E-1)[&rate=6.059657893413462E-4]:8.15693327543E-2)[&rate=6.059657893413462E-4]:8.654545111587E-2,107[&rate=6.059657893413462E-4]:4.719772735109E-1)[&rate=6.059657893413462E-4]:1.680014685285E-1,115[&rate=6.059657893413462E-4]:5.797047694366E-1)[&rate=6.059657893413462E-4]:7.649998317603E-2)[&rate=6.059657893413462E-4]:2.595122010448E-1,((148[&rate=6.059657893413462E-4]:1.787234771602E-1,143[&rate=6.059657893413462E-4]:1.759837511328E-1)[&rate=6.059657893413462E-4]:3.197388233244E-1,(((139[&rate=6.059657893413462E-4]:2.156638074697E-1,111[&rate=6.059657893413462E-4]:4.032134171635E-2)[&rate=6.059657893413462E-4]:9.408150463512E-2,106[&rate=6.059657893413462E-4]:1.179644901871E-1)[&rate=6.059657893413462E-4]:2.766541698507E-1,116[&rate=6.059657893413462E-4]:3.34344687435E-1)[&rate=6.059657893413462E-4]:1.257614486659E-1)[&rate=6.059657893413462E-4]:4.556108175565E-1)[&rate=6.059657893413462E-4]:1.770413417591E-1,((112[&rate=6.059657893413462E-4]:7.1688265325E-1,((17[&rate=6.059657893413462E-4]:6.454764473092E-1,14[&rate=6.059657893413462E-4]:6.071202829255E-1)[&rate=6.059657893413462E-4]:9.332850894207E-2,((9[&rate=6.059657893413462E-4]:6.350732737085E-1,113[&rate=6.059657893413462E-4]:6.432924517905E-1)[&rate=6.059657893413462E-4]:4.461551139435E-2,((30[&rate=6.059657893413462E-4]:1.923322559678E-1,4[&rate=6.059657893413462E-4]:1.972951624182E-2)[&rate=6.059657893413462E-4]:3.225458145063E-1,117[&rate=6.059657893413462E-4]:4.025493033508E-1)[&rate=6.059657893413462E-4]:2.880983858616E-1)[&rate=6.059657893413462E-4]:1.254082868266E-2)[&rate=6.059657893413462E-4]:1.643386138246E-2)[&rate=6.059657893413462E-4]:1.224552200016E-1,(105[&rate=6.059657893413462E-4]:5.611594871786E-1,110[&rate=6.059657893413462E-4]:5.830772953977E-1)[&rate=6.059657893413462E-4]:2.507811257992E-1)[&rate=6.059657893413462E-4]:3.356122029867E-1)[&rate=6.059657893413462E-4]:2.737656723259E-2)[&rate=6.059657893413462E-4]:9.033589971626E-2,(((((10[&rate=6.059657893413462E-4]:3.200647879213E-1,15[&rate=6.059657893413462E-4]:3.584209523048E-1)[&rate=6.059657893413462E-4]:3.029335306505E-1,6[&rate=6.059657893413462E-4]:6.065599624075E-1)[&rate=6.059657893413462E-4]:7.51097315061E-2,18[&rate=6.059657893413462E-4]:7.446833925437E-1)[&rate=6.059657893413462E-4]:1.7280685706E-1,(((89[&rate=6.059657893413462E-4]:6.783016131065E-2,88[&rate=6.059657893413462E-4]:5.413153117363E-2)[&rate=6.059657893413462E-4]:1.665506612885E-1,(87[&rate=6.059657893413462E-4]:2.079130183449E-1,((86[&rate=6.059657893413462E-4]:6.48631619095E-2,(84[&rate=6.059657893413462E-4]:2.844467346512E-3,93[&rate=6.059657893413462E-4]:1.654309748353E-2)[&rate=6.059657893413462E-4]:6.201869456299E-2)[&rate=6.059657893413462E-4]:6.13974433804E-2,(92[&rate=6.059657893413462E-4]:3.529037324609E-2,(91[&rate=6.059657893413462E-4]:2.684164787681E-2,90[&rate=6.059657893413462E-4]:2.684164787681E-2)[&rate=6.059657893413462E-4]:8.448725369277E-3)[&rate=6.059657893413462E-4]:1.046688621808E-1)[&rate=6.059657893413462E-4]:8.165241305496E-2)[&rate=6.059657893413462E-4]:1.276917411725E-2)[&rate=6.059657893413462E-4]:9.021456223224E-2,(83[&rate=6.059657893413462E-4]:2.19800206503E-2,85[&rate=6.059657893413462E-4]:2.19800206503E-2)[&rate=6.059657893413462E-4]:2.88916734044E-1)[&rate=6.059657893413462E-4]:1.031251029156E0)[&rate=6.059657893413462E-4]:7.72341231389E-2,3[&rate=6.059657893413462E-4]:8.796558795921E-1)[&rate=6.059657893413462E-4]:3.362943348282E-1)[&rate=6.059657893413462E-4]:4.951568362163E-1)[&rate=6.059657893413462E-4]:6.327422231206E-1)[&rate=6.059657893413462E-4]:8.639078641468E-3)[&rate=6.059657893413462E-4]:6.695078424165E-2,40[&rate=6.059657893413462E-4]:4.43535251619E-1)[&rate=6.059657893413462E-4]:2.854754061833E-2)[&rate=6.059657893413462E-4]:1.965946871996E-1,((98[&rate=6.059657893413462E-4]:5.857816792432E-1,97[&rate=6.059657893413462E-4]:3.863281273307E-1)[&rate=6.059657893413462E-4]:1.129959328142E-1,((96[&rate=6.059657893413462E-4]:4.104792098979E-1,99[&rate=6.059657893413462E-4]:4.459983355808E-1)[&rate=6.059657893413462E-4]:2.500812902832E-1,(95[&rate=6.059657893413462E-4]:4.860559123247E-1,(94[&rate=6.059657893413462E-4]:1.6534977571E-1,100[&rate=6.059657893413462E-4]:1.6534977571E-1)[&rate=6.059657893413462E-4]:2.360066830626E-1)[&rate=6.059657893413462E-4]:1.990947517909E-1)[&rate=6.059657893413462E-4]:2.455590969058E-2)[&rate=6.059657893413462E-4]:9.831516792583E-2)[&rate=6.059657893413462E-4]:1.651955092209E-1,38[&rate=6.059657893413462E-4]:7.655669777288E-1)[&rate=6.059657893413462E-4]:4.822109409238E-1,(((127[&rate=6.059657893413462E-4]:2.288695200303E0,121[&rate=6.059657893413462E-4]:1.847599309893E0)[&rate=6.059657893413462E-4]:3.172253820262E-1,(36[&rate=6.059657893413462E-4]:6.774291929634E-2,35[&rate=6.059657893413462E-4]:2.116757683059E-2)[&rate=6.059657893413462E-4]:1.762971782787E-2)[&rate=6.059657893413462E-4]:2.106057787716E-1,((47[&rate=6.059657893413462E-4]:6.523787856156E-1,(((49[&rate=6.059657893413462E-4]:4.223609209169E-1,50[&rate=6.059657893413462E-4]:4.223609209169E-1)[&rate=6.059657893413462E-4]:8.267131610304E-2,((51[&rate=6.059657893413462E-4]:1.082898806797E-1,44[&rate=6.059657893413462E-4]:1.30147804177E-1)[&rate=6.059657893413462E-4]:3.323739542996E-1,((46[&rate=6.059657893413462E-4]:2.975633559727E-1,43[&rate=6.059657893413462E-4]:2.975633559727E-1)[&rate=6.059657893413462E-4]:1.311617573264E-1,((42[&rate=6.059657893413462E-4]:1.167685201847E-1,48[&rate=6.059657893413462E-4]:1.55019886305E-1)[&rate=6.059657893413462E-4]:1.446251873222E-2,41[&rate=6.059657893413462E-4]:1.257665580427E-1)[&rate=6.059657893413462E-4]:2.483137465134E-1)[&rate=6.059657893413462E-4]:3.926112605168E-2)[&rate=6.059657893413462E-4]:6.983288291492E-2)[&rate=6.059657893413462E-4]:9.466156091927E-2,45[&rate=6.059657893413462E-4]:6.242839618736E-1)[&rate=6.059657893413462E-4]:1.989810243066E-2)[&rate=6.059657893413462E-4]:1.899075744184E-1,(((((132[&rate=6.059657893413462E-4]:1.463606537718E-1,(131[&rate=6.059657893413462E-4]:9.256811651691E-2,130[&rate=6.059657893413462E-4]:8.982839048955E-2)[&rate=6.059657893413462E-4]:5.379253725492E-2)[&rate=6.059657893413462E-4]:4.751903177E-2,129[&rate=6.059657893413462E-4]:1.911399595145E-1)[&rate=6.059657893413462E-4]:2.759936100831E-1,118[&rate=6.059657893413462E-4]:6.041198709675E-1)[&rate=6.059657893413462E-4]:3.23872333427E-1,69[&rate=6.059657893413462E-4]:9.389511085042E-1)[&rate=6.059657893413462E-4]:6.392617479601E-1,(128[&rate=6.059657893413462E-4]:1.347065883037E0,((62[&rate=6.059657893413462E-4]:4.642206558194E-1,((60[&rate=6.059657893413462E-4]:1.353153698711E-1,64[&rate=6.059657893413462E-4]:2.860003013778E-1)[&rate=6.059657893413462E-4]:7.261597067782E-2,65[&rate=6.059657893413462E-4]:2.07931340549E-1)[&rate=6.059657893413462E-4]:6.450849335274E-2)[&rate=6.059657893413462E-4]:1.312464027391E-1,(61[&rate=6.059657893413462E-4]:7.944433630223E-2,63[&rate=6.059657893413462E-4]:3.834844589119E-2)[&rate=6.059657893413462E-4]:5.160227222563E-1)[&rate=6.059657893413462E-4]:8.913248518753E-1)[&rate=6.059657893413462E-4]:8.046204192079E-2)[&rate=6.059657893413462E-4]:1.799579260567E-1)[&rate=6.059657893413462E-4]:1.706843457038E-1)[&rate=6.059657893413462E-4]:3.96009398707E-1)[&rate=6.059657893413462E-4]:2.083439383082E-1,((((135[&rate=6.059657893413462E-4]:7.701686414992E-1,(138[&rate=6.059657893413462E-4]:4.102327367461E-1,136[&rate=6.059657893413462E-4]:2.787258874309E-1)[&rate=6.059657893413462E-4]:5.599359047531E-1)[&rate=6.059657893413462E-4]:6.380408480596E-1,(126[&rate=6.059657893413462E-4]:8.727789180736E-1,119[&rate=6.059657893413462E-4]:1.658481440717E0)[&rate=6.059657893413462E-4]:9.767325432086E-2)[&rate=6.059657893413462E-4]:8.815050752315E-1,((67[&rate=6.059657893413462E-4]:2.001082241371E-1,(122[&rate=6.059657893413462E-4]:2.695055762454E-1,(123[&rate=6.059657893413462E-4]:2.657889103743E-1,124[&rate=6.059657893413462E-4]:2.630566699371E-1)[&rate=6.059657893413462E-4]:3.716665871195E-3)[&rate=6.059657893413462E-4]:4.318751982323E-1)[&rate=6.059657893413462E-4]:2.255421778556E-1,(120[&rate=6.059657893413462E-4]:1.989935482213E0,66[&rate=6.059657893413462E-4]:5.294918084315E-2)[&rate=6.059657893413462E-4]:3.727012211495E-1)[&rate=6.059657893413462E-4]:1.791326559483E-1)[&rate=6.059657893413462E-4]:1.793834903679E-1,((((53[&rate=6.059657893413462E-4]:7.780148866892E-1,((((79[&rate=6.059657893413462E-4]:1.734835148433E-1,((72[&rate=6.059657893413462E-4]:2.185142705471E-2,78[&rate=6.059657893413462E-4]:4.376923527403E-2)[&rate=6.059657893413462E-4]:4.994962080548E-2,82[&rate=6.059657893413462E-4]:1.019380341616E-1)[&rate=6.059657893413462E-4]:7.976465876381E-2)[&rate=6.059657893413462E-4]:2.525151717853E-1,((77[&rate=6.059657893413462E-4]:3.143935087481E-1,73[&rate=6.059657893413462E-4]:3.198729608028E-1)[&rate=6.059657893413462E-4]:1.114464585945E-1,(80[&rate=6.059657893413462E-4]:1.302925425287E-1,81[&rate=6.059657893413462E-4]:1.302925425287E-1)[&rate=6.059657893413462E-4]:2.517118083755E-1)[&rate=6.059657893413462E-4]:3.577515764209E-2)[&rate=6.059657893413462E-4]:1.828914085919E-2,71[&rate=6.059657893413462E-4]:4.168905672137E-1)[&rate=6.059657893413462E-4]:2.631641213169E-1,(((74[&rate=6.059657893413462E-4]:2.43306672997E-1,70[&rate=6.059657893413462E-4]:2.049505086136E-1)[&rate=6.059657893413462E-4]:3.629232994103E-1,76[&rate=6.059657893413462E-4]:6.062299724074E-1)[&rate=6.059657893413462E-4]:8.796593378443E-2,75[&rate=6.059657893413462E-4]:6.941959061918E-1)[&rate=6.059657893413462E-4]:5.435193302366E-2)[&rate=6.059657893413462E-4]:7.759301060859E-1)[&rate=6.059657893413462E-4]:4.47290797875E-3,(((103[&rate=6.059657893413462E-4]:3.362187425651E-1,(29[&rate=6.059657893413462E-4]:5.00385506627E-1,(5[&rate=6.059657893413462E-4]:1.792369230861E-1,12[&rate=6.059657893413462E-4]:2.175930874696E-1)[&rate=6.059657893413462E-4]:1.759431040889E-1)[&rate=6.059657893413462E-4]:6.870994826689E-2)[&rate=6.059657893413462E-4]:1.77212336024E0,52[&rate=6.059657893413462E-4]:4.440483682444E-1)[&rate=6.059657893413462E-4]:2.735572540655E-1,((137[&rate=6.059657893413462E-4]:3.406518352577E-1,134[&rate=6.059657893413462E-4]:2.694189585455E-1)[&rate=6.059657893413462E-4]:3.459903423746E-1,133[&rate=6.059657893413462E-4]:6.455462872213E-1)[&rate=6.059657893413462E-4]:8.459421107454E-1)[&rate=6.059657893413462E-4]:7.307889366949E-2)[&rate=6.059657893413462E-4]:1.730822935864E-1,125[&rate=6.059657893413462E-4]:7.451875745931E-1)[&rate=6.059657893413462E-4]:4.791605706401E-1,((57[&rate=6.059657893413462E-4]:4.506828633696E-1,((55[&rate=6.059657893413462E-4]:2.933478794051E-1,56[&rate=6.059657893413462E-4]:2.933478794051E-1)[&rate=6.059657893413462E-4]:8.271339874938E-2,((58[&rate=6.059657893413462E-4]:3.029858191351E-1,59[&rate=6.059657893413462E-4]:2.83860136075E-1)[&rate=6.059657893413462E-4]:4.684578481014E-2,(37[&rate=6.059657893413462E-4]:2.566863566194E-1,54[&rate=6.059657893413462E-4]:1.80183624379E-1)[&rate=6.059657893413462E-4]:1.122709303859E-1)[&rate=6.059657893413462E-4]:5.355207858094E-2)[&rate=6.059657893413462E-4]:6.369262346644E-2)[&rate=6.059657893413462E-4]:1.775154084921E-1,68[&rate=6.059657893413462E-4]:5.762857035556E-1)[&rate=6.059657893413462E-4]:4.813957750108E-1)[&rate=6.059657893413462E-4]:2.742057075147E-1)[&rate=6.059657893413462E-4]:6.958986213644E-2)[&rate=6.059657893413462E-4]:2.077465881227E-2,34[&rate=6.059657893413462E-4]:1.151737062748E-2)[&rate=6.059657893413462E-4]:1.666799969331E-2)[&rate=6.059657893413462E-4]:5.422245460226E-2);
tree STATE_65700000 [&joint=-20978.54421471816,lnP=-20978.54421471816] = [&R] (((((66[&rate=5.494880152592623E-4]:1.175722026007E-1,(120[&rate=5.494880152592623E-4]:8.604418405679E-1,(135[&rate=5.494880152592623E-4]:3.496833184011E-1,(138[&rate=5.494880152592623E-4]:1.720960967929E-1,136[&rate=5.494880152592623E-4]:4.058924747771E-2)[&rate=5.494880152592623E-4]:3.775872216083E-1)[&rate=5.494880152592623E-4]:2.587037276463E-1)[&rate=5.494880152592623E-4]:1.194116663403E0)[&rate=5.494880152592623E-4]:1.213283971693E-1,(119[&rate=5.494880152592623E-4]:1.60915735496E0,126[&rate=5.494880152592623E-4]:8.234548323164E-1)[&rate=5.494880152592623E-4]:6.626199571386E-1)[&rate=5.494880152592623E-4]:5.066525959366E-2,(67[&rate=5.494880152592623E-4]:1.990641390168E-1,((123[&rate=5.494880152592623E-4]:2.384397594738E-1,122[&rate=5.494880152592623E-4]:2.384397594738E-1)[&rate=5.494880152592623E-4]:5.578813803339E-2,124[&rate=5.494880152592623E-4]:2.914956570701E-1)[&rate=5.494880152592623E-4]:4.061087918503E-1)[&rate=5.494880152592623E-4]:9.050172034688E-2)[&rate=5.494880152592623E-4]:5.847171835265E-1,(((((((((31[&rate=5.494880152592623E-4]:4.277024262422E-1,2[&rate=5.494880152592623E-4]:2.003051659681E-1)[&rate=5.494880152592623E-4]:4.465001932887E-1,((7[&rate=5.494880152592623E-4]:2.825636325996E-1,8[&rate=5.494880152592623E-4]:2.825636325996E-1)[&rate=5.494880152592623E-4]:4.057216027144E-1,(22[&rate=5.494880152592623E-4]:5.520818455716E-1,27[&rate=5.494880152592623E-4]:5.68520201736E-1)[&rate=5.494880152592623E-4]:2.320938007013E-1)[&rate=5.494880152592623E-4]:3.523245271E-2)[&rate=5.494880152592623E-4]:1.11731363631E-1,26[&rate=5.494880152592623E-4]:9.420983667235E-1)[&rate=5.494880152592623E-4]:1.852845715158E0,(147[&rate=5.494880152592623E-4]:6.738358446844E-1,40[&rate=5.494880152592623E-4]:6.164587955041E-1)[&rate=5.494880152592623E-4]:3.819783971207E-2)[&rate=5.494880152592623E-4]:2.02221402882E-2,((98[&rate=5.494880152592623E-4]:5.610602100883E-1,(95[&rate=5.494880152592623E-4]:4.726071508063E-1,(94[&rate=5.494880152592623E-4]:1.618695266353E-1,100[&rate=5.494880152592623E-4]:1.618695266353E-1)[&rate=5.494880152592623E-4]:2.26038170619E-1)[&rate=5.494880152592623E-4]:9.938202103069E-2)[&rate=5.494880152592623E-4]:5.178198712147E-2,((96[&rate=5.494880152592623E-4]:5.456896211252E-1,99[&rate=5.494880152592623E-4]:5.812087468081E-1)[&rate=5.494880152592623E-4]:4.908358412371E-3,(101[&rate=5.494880152592623E-4]:7.146108412216E-1,(((((83[&rate=5.494880152592623E-4]:1.515834525557E-1,(((86[&rate=5.494880152592623E-4]:2.049887328879E-2,84[&rate=5.494880152592623E-4]:2.049887328879E-2)[&rate=5.494880152592623E-4]:9.505482736937E-3,93[&rate=5.494880152592623E-4]:4.370298616275E-2)[&rate=5.494880152592623E-4]:1.128363484666E-1,85[&rate=5.494880152592623E-4]:1.428407044923E-1)[&rate=5.494880152592623E-4]:8.742748063409E-3)[&rate=5.494880152592623E-4]:5.444983366942E-2,(87[&rate=5.494880152592623E-4]:1.990489729121E-1,(92[&rate=5.494880152592623E-4]:1.650097831814E-1,(90[&rate=5.494880152592623E-4]:1.145412008501E-1,91[&rate=5.494880152592623E-4]:1.145412008501E-1)[&rate=5.494880152592623E-4]:5.046858233131E-2)[&rate=5.494880152592623E-4]:4.773781986771E-2)[&rate=5.494880152592623E-4]:6.984313313035E-3)[&rate=5.494880152592623E-4]:6.137597654118E-1,(89[&rate=5.494880152592623E-4]:1.242797920416E-1,88[&rate=5.494880152592623E-4]:1.105811619045E-1)[&rate=5.494880152592623E-4]:7.092118897324E-1)[&rate=5.494880152592623E-4]:7.481254544831E-1,((3[&rate=5.494880152592623E-4]:2.700797622971E-1,18[&rate=5.494880152592623E-4]:3.851482554477E-1)[&rate=5.494880152592623E-4]:4.256646143724E-1,(6[&rate=5.494880152592623E-4]:6.946286903867E-1,(10[&rate=5.494880152592623E-4]:3.226070941403E-1,15[&rate=5.494880152592623E-4]:3.609632585237E-1)[&rate=5.494880152592623E-4]:3.884599524108E-1)[&rate=5.494880152592623E-4]:5.317048080325E-2)[&rate=5.494880152592623E-4]:3.324481020534E-1)[&rate=5.494880152592623E-4]:3.197511727201E-1,(((((((19[&rate=5.494880152592623E-4]:4.646909314579E-1,13[&rate=5.494880152592623E-4]:4.263347670742E-1)[&rate=5.494880152592623E-4]:1.924964786682E-1,115[&rate=5.494880152592623E-4]:5.366394649205E-1)[&rate=5.494880152592623E-4]:1.174607708599E-1,(109[&rate=5.494880152592623E-4]:4.921383059428E-1,((114[&rate=5.494880152592623E-4]:6.995151896342E-2,104[&rate=5.494880152592623E-4]:1.302254915662E-1)[&rate=5.494880152592623E-4]:2.369829633006E-1,(107[&rate=5.494880152592623E-4]:3.142304015637E-1,108[&rate=5.494880152592623E-4]:3.114906755363E-1)[&rate=5.494880152592623E-4]:5.297805330309E-2)[&rate=5.494880152592623E-4]:1.057517688843E-1)[&rate=5.494880152592623E-4]:2.414139846321E-1)[&rate=5.494880152592623E-4]:4.93672346853E-2,(116[&rate=5.494880152592623E-4]:6.708442077507E-1,((148[&rate=5.494880152592623E-4]:2.752522446723E-1,143[&rate=5.494880152592623E-4]:2.725125186449E-1)[&rate=5.494880152592623E-4]:1.83835607995E-1,((111[&rate=5.494880152592623E-4]:1.943141161766E-1,106[&rate=5.494880152592623E-4]:1.778757600122E-1)[&rate=5.494880152592623E-4]:1.951073935504E-1,139[&rate=5.494880152592623E-4]:5.647639754803E-1)[&rate=5.494880152592623E-4]:1.080225073238E-1)[&rate=5.494880152592623E-4]:2.501125194671E-1)[&rate=5.494880152592623E-4]:3.262326271496E-2)[&rate=5.494880152592623E-4]:8.354246240172E-2,((105[&rate=5.494880152592623E-4]:2.565210874949E-1,110[&rate=5.494880152592623E-4]:2.78438895714E-1)[&rate=5.494880152592623E-4]:4.571244394407E-1,((17[&rate=5.494880152592623E-4]:4.323039188584E-1,14[&rate=5.494880152592623E-4]:3.939477544747E-1)[&rate=5.494880152592623E-4]:2.43286197527E-1,(((30[&rate=5.494880152592623E-4]:3.605908321509E-1,4[&rate=5.494880152592623E-4]:1.879880924249E-1)[&rate=5.494880152592623E-4]:2.46653526857E-1,112[&rate=5.494880152592623E-4]:4.92175865857E-1)[&rate=5.494880152592623E-4]:2.375553317685E-3,((113[&rate=5.494880152592623E-4]:3.404486817367E-1,117[&rate=5.494880152592623E-4]:3.431884077643E-1)[&rate=5.494880152592623E-4]:1.033755470312E-1,9[&rate=5.494880152592623E-4]:4.356050506858E-1)[&rate=5.494880152592623E-4]:5.072719040681E-2)[&rate=5.494880152592623E-4]:1.42682532827E-1)[&rate=5.494880152592623E-4]:1.038088352078E-1)[&rate=5.494880152592623E-4]:1.281589264798E-1)[&rate=5.494880152592623E-4]:3.323010012104E-1,(((141[&rate=5.494880152592623E-4]:7.478077806755E-2,145[&rate=5.494880152592623E-4]:7.752050409513E-2)[&rate=5.494880152592623E-4]:3.768313251406E-2,144[&rate=5.494880152592623E-4]:1.097241845543E-1)[&rate=5.494880152592623E-4]:4.759417726283E-2,142[&rate=5.494880152592623E-4]:1.62797813872E-1)[&rate=5.494880152592623E-4]:1.211307640754E0)[&rate=5.494880152592623E-4]:1.44255449599E-1,(102[&rate=5.494880152592623E-4]:9.975487045445E-2,(((1[&rate=5.494880152592623E-4]:3.642526013009E-2,(21[&rate=5.494880152592623E-4]:5.6890593612E-1,28[&rate=5.494880152592623E-4]:5.935634703664E-1)[&rate=5.494880152592623E-4]:2.291631596266E-1)[&rate=5.494880152592623E-4]:7.88094943243E-2,24[&rate=5.494880152592623E-4]:8.960566722626E-1)[&rate=5.494880152592623E-4]:1.508694713483E-1,(((25[&rate=5.494880152592623E-4]:3.294988647843E-1,20[&rate=5.494880152592623E-4]:3.103207825925E-1)[&rate=5.494880152592623E-4]:8.238977526608E-2,23[&rate=5.494880152592623E-4]:4.009297359407E-1)[&rate=5.494880152592623E-4]:2.299350326776E-1,(140[&rate=5.494880152592623E-4]:4.020828374837E-1,11[&rate=5.494880152592623E-4]:4.212609196754E-1)[&rate=5.494880152592623E-4]:1.246723420937E-1)[&rate=5.494880152592623E-4]:4.05102470883E-1)[&rate=5.494880152592623E-4]:2.144725624599E-1)[&rate=5.494880152592623E-4]:1.720306913047E-1)[&rate=5.494880152592623E-4]:7.88978157112E-2)[&rate=5.494880152592623E-4]:3.694069158062E-1)[&rate=5.494880152592623E-4]:6.943971989491E-1)[&rate=5.494880152592623E-4]:4.858301548649E-2)[&rate=5.494880152592623E-4]:1.904518788409E-1)[&rate=5.494880152592623E-4]:1.157259732424E-1,(146[&rate=5.494880152592623E-4]:7.055696949325E-1,((16[&rate=5.494880152592623E-4]:2.568934817303E0,97[&rate=5.494880152592623E-4]:4.1240363982E-1)[&rate=5.494880152592623E-4]:1.382635372464E-2,39[&rate=5.494880152592623E-4]:4.972682449108E-1)[&rate=5.494880152592623E-4]:8.808287078674E-2)[&rate=5.494880152592623E-4]:2.052536330492E-1)[&rate=5.494880152592623E-4]:2.568680194219E-1,38[&rate=5.494880152592623E-4]:9.791667572396E-1)[&rate=5.494880152592623E-4]:4.446747877799E-1,((((121[&rate=5.494880152592623E-4]:1.386091794886E0,127[&rate=5.494880152592623E-4]:1.827187685297E0)[&rate=5.494880152592623E-4]:7.875644820841E-1,35[&rate=5.494880152592623E-4]:4.762887971013E-2)[&rate=5.494880152592623E-4]:1.297881662954E-1,36[&rate=5.494880152592623E-4]:2.239923884713E-1)[&rate=5.494880152592623E-4]:3.045264204594E-1,((((((132[&rate=5.494880152592623E-4]:6.769051614495E-2,129[&rate=5.494880152592623E-4]:6.495079011759E-2)[&rate=5.494880152592623E-4]:1.759706556799E-1,(131[&rate=5.494880152592623E-4]:1.111415431466E-1,130[&rate=5.494880152592623E-4]:1.084018171192E-1)[&rate=5.494880152592623E-4]:1.325196286783E-1)[&rate=5.494880152592623E-4]:3.70577542999E-1,(69[&rate=5.494880152592623E-4]:7.497205169179E-1,118[&rate=5.494880152592623E-4]:7.387616128083E-1)[&rate=5.494880152592623E-4]:9.723677358165E-3)[&rate=5.494880152592623E-4]:8.220994628456E-1,(((65[&rate=5.494880152592623E-4]:2.545448050683E-1,(60[&rate=5.494880152592623E-4]:6.513813556862E-2,64[&rate=5.494880152592623E-4]:2.158230670753E-1)[&rate=5.494880152592623E-4]:1.894066694997E-1)[&rate=5.494880152592623E-4]:3.707949226554E-3,62[&rate=5.494880152592623E-4]:4.500335762126E-1)[&rate=5.494880152592623E-4]:3.992078187159E-1,(61[&rate=5.494880152592623E-4]:3.893100173958E-1,63[&rate=5.494880152592623E-4]:3.482141269848E-1)[&rate=5.494880152592623E-4]:4.599313775326E-1)[&rate=5.494880152592623E-4]:7.213433580836E-1)[&rate=5.494880152592623E-4]:1.558322886893E-1,128[&rate=5.494880152592623E-4]:1.586691014304E0)[&rate=5.494880152592623E-4]:2.526526470653E-1,(((49[&rate=5.494880152592623E-4]:4.853349214739E-1,50[&rate=5.494880152592623E-4]:4.853349214739E-1)[&rate=5.494880152592623E-4]:3.132678236355E-2,((((41[&rate=5.494880152592623E-4]:1.659630582771E-1,48[&rate=5.494880152592623E-4]:2.096789052715E-1)[&rate=5.494880152592623E-4]:1.178931458345E-1,42[&rate=5.494880152592623E-4]:2.893206849858E-1)[&rate=5.494880152592623E-4]:1.16177750649E-1,(46[&rate=5.494880152592623E-4]:4.491274993083E-1,43[&rate=5.494880152592623E-4]:4.491274993083E-1)[&rate=5.494880152592623E-4]:5.551264195275E-3)[&rate=5.494880152592623E-4]:9.417635359964E-2,((44[&rate=5.494880152592623E-4]:7.403596576077E-4,47[&rate=5.494880152592623E-4]:6.20484053186E-3)[&rate=5.494880152592623E-4]:5.420230576433E-1,51[&rate=5.494880152592623E-4]:5.209054938036E-1)[&rate=5.494880152592623E-4]:6.272189280865E-4)[&rate=5.494880152592623E-4]:5.934719799829E-4)[&rate=5.494880152592623E-4]:1.321666478192E-1,45[&rate=5.494880152592623E-4]:6.73418515591E-1)[&rate=5.494880152592623E-4]:3.92528933487E-1)[&rate=5.494880152592623E-4]:1.713669283833E-1)[&rate=5.494880152592623E-4]:3.395326320391E-1)[&rate=5.494880152592623E-4]:4.668792478579E-2,(((((((73[&rate=5.494880152592623E-4]:3.350350079893E-1,77[&rate=5.494880152592623E-4]:3.295555559346E-1)[&rate=5.494880152592623E-4]:9.148880837519E-2,((80[&rate=5.494880152592623E-4]:4.807774155677E-2,81[&rate=5.494880152592623E-4]:4.807774155677E-2)[&rate=5.494880152592623E-4]:3.157631554756E-1,(((72[&rate=5.494880152592623E-4]:3.876866438675E-2,78[&rate=5.494880152592623E-4]:6.068647260606E-2)[&rate=5.494880152592623E-4]:3.038633812601E-2,79[&rate=5.494880152592623E-4]:9.107281073207E-2)[&rate=5.494880152592623E-4]:1.249573128457E-1,(71[&rate=5.494880152592623E-4]:5.613280263833E-2,82[&rate=5.494880152592623E-4]:9.174924099443E-2)[&rate=5.494880152592623E-4]:1.325000606655E-1)[&rate=5.494880152592623E-4]:1.560299515368E-1)[&rate=5.494880152592623E-4]:1.336785083901E-2)[&rate=5.494880152592623E-4]:2.476466245551E-1,(75[&rate=5.494880152592623E-4]:6.257952814309E-1,(70[&rate=5.494880152592623E-4]:4.861672254108E-1,(76[&rate=5.494880152592623E-4]:4.099593708821E-1,74[&rate=5.494880152592623E-4]:4.099593708821E-1)[&rate=5.494880152592623E-4]:1.145640189121E-1)[&rate=5.494880152592623E-4]:1.012718916366E-1)[&rate=5.494880152592623E-4]:4.837515948873E-2)[&rate=5.494880152592623E-4]:8.408704478527E-1,((53[&rate=5.494880152592623E-4]:6.398435030131E-1,(52[&rate=5.494880152592623E-4]:3.852950071802E-1,(103[&rate=5.494880152592623E-4]:6.292666873624E-1,(29[&rate=5.494880152592623E-4]:4.250945346576E-1,(5[&rate=5.494880152592623E-4]:7.260461959697E-2,12[&rate=5.494880152592623E-4]:1.109607839804E-1)[&rate=5.494880152592623E-4]:2.072844356086E-1)[&rate=5.494880152592623E-4]:4.370488650336E-1)[&rate=5.494880152592623E-4]:1.420322054379E0)[&rate=5.494880152592623E-4]:2.627452171443E-1)[&rate=5.494880152592623E-4]:4.650292863063E-2,((134[&rate=5.494880152592623E-4]:4.810691305437E-1,137[&rate=5.494880152592623E-4]:5.523020072559E-1)[&rate=5.494880152592623E-4]:2.559800748301E-1,133[&rate=5.494880152592623E-4]:7.67186191675E-1)[&rate=5.494880152592623E-4]:7.01239736937E-1)[&rate=5.494880152592623E-4]:8.223139851642E-2)[&rate=5.494880152592623E-4]:2.76698971257E-1,125[&rate=5.494880152592623E-4]:8.348942877559E-1)[&rate=5.494880152592623E-4]:2.244434962874E-1,(((58[&rate=5.494880152592623E-4]:4.69640974039E-1,(((57[&rate=5.494880152592623E-4]:1.896798579673E-2,37[&rate=5.494880152592623E-4]:5.448711147983E-2)[&rate=5.494880152592623E-4]:3.532685139899E-2,54[&rate=5.494880152592623E-4]:1.331123063837E-2)[&rate=5.494880152592623E-4]:2.872787909145E-1,(55[&rate=5.494880152592623E-4]:2.728059713134E-1,56[&rate=5.494880152592623E-4]:2.728059713134E-1)[&rate=5.494880152592623E-4]:5.783869504813E-2)[&rate=5.494880152592623E-4]:1.116739033058E-1)[&rate=5.494880152592623E-4]:1.892629888457E-2,59[&rate=5.494880152592623E-4]:4.694415898635E-1)[&rate=5.494880152592623E-4]:2.598487197416E-1,68[&rate=5.494880152592623E-4]:6.801099817361E-1)[&rate=5.494880152592623E-4]:2.125611356404E-1)[&rate=5.494880152592623E-4]:5.19762839755E-1,34[&rate=5.494880152592623E-4]:1.69962072919E-3)[&rate=5.494880152592623E-4]:3.450703930548E-3)[&rate=5.494880152592623E-4]:6.119019600316E-3)[&rate=5.494880152592623E-4]:4.061105124652E-2,(32[&rate=5.494880152592623E-4]:2.454533308826E-2,33[&rate=5.494880152592623E-4]:3.002478514298E-2)[&rate=5.494880152592623E-4]:5.417254199231E-3);
tree STATE_65790000 [&joint=-20948.022258578472,lnP=-20948.022258578472] = [&R] (33[&rate=5.595860016763897E-4]:2.127769055867E-1,((((((((119[&rate=5.595860016763897E-4]:1.23548727919E0,((135[&rate=5.595860016763897E-4]:4.188249432844E-1,(138[&rate=5.595860016763897E-4]:2.091471859561E-1,136[&rate=5.595860016763897E-4]:7.764033664086E-2)[&rate=5.595860016763897E-4]:4.096777573284E-1)[&rate=5.595860016763897E-4]:9.055902373304E-2,120[&rate=5.595860016763897E-4]:7.614387615379E-1)[&rate=5.595860016763897E-4]:3.781581066931E-1)[&rate=5.595860016763897E-4]:7.267402876658E-1,126[&rate=5.595860016763897E-4]:1.176525044212E0)[&rate=5.595860016763897E-4]:3.224970084392E-1,66[&rate=5.595860016763897E-4]:2.518478629661E-1)[&rate=5.595860016763897E-4]:8.143741084234E-2,(67[&rate=5.595860016763897E-4]:1.950143875606E-1,((123[&rate=5.595860016763897E-4]:2.050783644349E-1,124[&rate=5.595860016763897E-4]:2.023461239978E-1)[&rate=5.595860016763897E-4]:8.793025001825E-2,122[&rate=5.595860016763897E-4]:2.930086144531E-1)[&rate=5.595860016763897E-4]:4.032783234481E-1)[&rate=5.595860016763897E-4]:1.382708862479E-1)[&rate=5.595860016763897E-4]:3.939493206446E-1,((((((58[&rate=5.595860016763897E-4]:2.919593034457E-1,(37[&rate=5.595860016763897E-4]:2.656991868829E-1,54[&rate=5.595860016763897E-4]:1.891964546424E-1)[&rate=5.595860016763897E-4]:4.538579962296E-2)[&rate=5.595860016763897E-4]:1.688930364547E-2,59[&rate=5.595860016763897E-4]:2.897229240311E-1)[&rate=5.595860016763897E-4]:1.294206662253E-1,(56[&rate=5.595860016763897E-4]:1.769092381771E-1,55[&rate=5.595860016763897E-4]:1.769092381771E-1)[&rate=5.595860016763897E-4]:2.340376307677E-1)[&rate=5.595860016763897E-4]:2.257425241789E-2,57[&rate=5.595860016763897E-4]:4.444500831114E-1)[&rate=5.595860016763897E-4]:1.476736421389E-1,68[&rate=5.595860016763897E-4]:5.402111569442E-1)[&rate=5.595860016763897E-4]:5.336023119937E-1,(((53[&rate=5.595860016763897E-4]:6.982215797355E-1,((133[&rate=5.595860016763897E-4]:7.852939390979E-1,(137[&rate=5.595860016763897E-4]:4.176610395546E-1,134[&rate=5.595860016763897E-4]:3.464281628424E-1)[&rate=5.595860016763897E-4]:4.087287899543E-1)[&rate=5.595860016763897E-4]:6.11087837888E-1,((103[&rate=5.595860016763897E-4]:6.13098675966E-1,(29[&rate=5.595860016763897E-4]:6.117745612509E-1,(5[&rate=5.595860016763897E-4]:3.243311770378E-1,12[&rate=5.595860016763897E-4]:3.626873414213E-1)[&rate=5.595860016763897E-4]:1.422379047611E-1)[&rate=5.595860016763897E-4]:2.342008270439E-1)[&rate=5.595860016763897E-4]:1.653618273109E0,52[&rate=5.595860016763897E-4]:6.024232145139E-1)[&rate=5.595860016763897E-4]:2.007578681521E-2)[&rate=5.595860016763897E-4]:8.391929971783E-2)[&rate=5.595860016763897E-4]:4.023658079921E-3,(((73[&rate=5.595860016763897E-4]:3.577295132855E-1,(77[&rate=5.595860016763897E-4]:3.426251844757E-1,((72[&rate=5.595860016763897E-4]:1.08287550164E-2,78[&rate=5.595860016763897E-4]:3.274656323572E-2)[&rate=5.595860016763897E-4]:2.379627466546E-1,(82[&rate=5.595860016763897E-4]:2.399572041009E-1,79[&rate=5.595860016763897E-4]:2.317380260188E-1)[&rate=5.595860016763897E-4]:3.897128387149E-2)[&rate=5.595860016763897E-4]:3.629943622926E-2)[&rate=5.595860016763897E-4]:9.624876755179E-3)[&rate=5.595860016763897E-4]:1.38192257756E-1,((80[&rate=5.595860016763897E-4]:4.722994581585E-2,81[&rate=5.595860016763897E-4]:4.722994581585E-2)[&rate=5.595860016763897E-4]:3.201948972261E-1,71[&rate=5.595860016763897E-4]:3.482467608502E-1)[&rate=5.595860016763897E-4]:7.918185950647E-2)[&rate=5.595860016763897E-4]:1.746634367007E-1,(((74[&rate=5.595860016763897E-4]:2.847710639866E-1,70[&rate=5.595860016763897E-4]:2.464148996032E-1)[&rate=5.595860016763897E-4]:8.266601614903E-2,76[&rate=5.595860016763897E-4]:3.674370801357E-1)[&rate=5.595860016763897E-4]:7.662997380722E-2,75[&rate=5.595860016763897E-4]:4.440670539429E-1)[&rate=5.595860016763897E-4]:2.265181537994E-1)[&rate=5.595860016763897E-4]:7.781230886853E-1)[&rate=5.595860016763897E-4]:5.718310405397E-1,125[&rate=5.595860016763897E-4]:1.063693764694E0)[&rate=5.595860016763897E-4]:1.767863709107E-1)[&rate=5.595860016763897E-4]:2.011417632874E-1)[&rate=5.595860016763897E-4]:1.323455194738E-2,((38[&rate=5.595860016763897E-4]:8.614108550393E-1,((((99[&rate=5.595860016763897E-4]:5.850799059119E-1,96[&rate=5.595860016763897E-4]:5.495607802291E-1)[&rate=5.595860016763897E-4]:1.574565252816E-1,97[&rate=5.595860016763897E-4]:5.212249557838E-1)[&rate=5.595860016763897E-4]:3.050523645768E-2,((95[&rate=5.595860016763897E-4]:3.392913913977E-1,(94[&rate=5.595860016763897E-4]:1.471266508416E-1,100[&rate=5.595860016763897E-4]:1.471266508416E-1)[&rate=5.595860016763897E-4]:1.074652870041E-1)[&rate=5.595860016763897E-4]:2.042942425615E-1,98[&rate=5.595860016763897E-4]:5.326566722105E-1)[&rate=5.595860016763897E-4]:2.185270719435E-1)[&rate=5.595860016763897E-4]:1.101845759869E-1,(((((((22[&rate=5.595860016763897E-4]:3.515283068352E-1,27[&rate=5.595860016763897E-4]:3.679666629995E-1)[&rate=5.595860016763897E-4]:4.221408059887E-1,(31[&rate=5.595860016763897E-4]:7.823501352875E-1,(26[&rate=5.595860016763897E-4]:5.601223904036E-1,(7[&rate=5.595860016763897E-4]:1.40888123615E-1,8[&rate=5.595860016763897E-4]:1.40888123615E-1)[&rate=5.595860016763897E-4]:3.1238495172E-1)[&rate=5.595860016763897E-4]:1.783921284456E-1)[&rate=5.595860016763897E-4]:4.611349808444E-2)[&rate=5.595860016763897E-4]:2.154845602068E-1,2[&rate=5.595860016763897E-4]:8.165509333047E-1)[&rate=5.595860016763897E-4]:1.769615216235E0,(101[&rate=5.595860016763897E-4]:6.863927173534E-1,((((18[&rate=5.595860016763897E-4]:5.168685568281E-1,6[&rate=5.595860016763897E-4]:4.53854858198E-1)[&rate=5.595860016763897E-4]:1.794960889413E-1,(10[&rate=5.595860016763897E-4]:4.889775502753E-1,15[&rate=5.595860016763897E-4]:5.273337146587E-1)[&rate=5.595860016763897E-4]:1.608117530284E-1)[&rate=5.595860016763897E-4]:2.837795930166E-1,(((89[&rate=5.595860016763897E-4]:1.347836824812E-1,88[&rate=5.595860016763897E-4]:1.210850523442E-1)[&rate=5.595860016763897E-4]:2.13545847782E-1,(((92[&rate=5.595860016763897E-4]:7.826086126866E-2,(90[&rate=5.595860016763897E-4]:3.658279927569E-2,91[&rate=5.595860016763897E-4]:3.658279927569E-2)[&rate=5.595860016763897E-4]:4.167806199297E-2)[&rate=5.595860016763897E-4]:1.016518665131E-1,87[&rate=5.595860016763897E-4]:1.662140976448E-1)[&rate=5.595860016763897E-4]:5.110076889626E-3,((((84[&rate=5.595860016763897E-4]:5.886243217112E-2,86[&rate=5.595860016763897E-4]:5.886243217112E-2)[&rate=5.595860016763897E-4]:3.984873584521E-2,85[&rate=5.595860016763897E-4]:9.871116801633E-2)[&rate=5.595860016763897E-4]:5.566984775507E-3,93[&rate=5.595860016763897E-4]:1.179767829289E-1)[&rate=5.595860016763897E-4]:4.224338659383E-2,83[&rate=5.595860016763897E-4]:1.465215393857E-1)[&rate=5.595860016763897E-4]:2.480263514872E-2)[&rate=5.595860016763897E-4]:1.633067255917E-1)[&rate=5.595860016763897E-4]:7.271428889536E-1,3[&rate=5.595860016763897E-4]:5.220477616826E-1)[&rate=5.595860016763897E-4]:3.430279839529E-1)[&rate=5.595860016763897E-4]:5.946666022642E-1,((((144[&rate=5.595860016763897E-4]:2.256964166E-1,145[&rate=5.595860016763897E-4]:2.311758686549E-1)[&rate=5.595860016763897E-4]:2.215716703387E-2,141[&rate=5.595860016763897E-4]:2.505933096612E-1)[&rate=5.595860016763897E-4]:3.072088818511E-1,142[&rate=5.595860016763897E-4]:5.605419175399E-1)[&rate=5.595860016763897E-4]:9.86971078746E-1,(((((23[&rate=5.595860016763897E-4]:7.616827671563E-1,(25[&rate=5.595860016763897E-4]:5.01219825734E-1,20[&rate=5.595860016763897E-4]:4.820417435422E-1)[&rate=5.595860016763897E-4]:2.71421845532E-1)[&rate=5.595860016763897E-4]:3.893117072852E-2,(140[&rate=5.595860016763897E-4]:4.63407806856E-1,11[&rate=5.595860016763897E-4]:4.825858890477E-1)[&rate=5.595860016763897E-4]:2.330965419879E-1)[&rate=5.595860016763897E-4]:4.463753809852E-1,(((21[&rate=5.595860016763897E-4]:6.877107657495E-1,28[&rate=5.595860016763897E-4]:7.12368299996E-1)[&rate=5.595860016763897E-4]:2.290563227643E-1,1[&rate=5.595860016763897E-4]:1.551232528973E-1)[&rate=5.595860016763897E-4]:5.02346361867E-2,24[&rate=5.595860016763897E-4]:9.861798068922E-1)[&rate=5.595860016763897E-4]:2.717684160875E-1)[&rate=5.595860016763897E-4]:8.674946935904E-3,102[&rate=5.595860016763897E-4]:1.049793342992E-1)[&rate=5.595860016763897E-4]:6.399624904348E-2,(((105[&rate=5.595860016763897E-4]:6.694576948743E-1,(113[&rate=5.595860016763897E-4]:5.503971475343E-1,110[&rate=5.595860016763897E-4]:5.449176954795E-1)[&rate=5.595860016763897E-4]:1.464578076138E-1)[&rate=5.595860016763897E-4]:1.935259976366E-1,((17[&rate=5.595860016763897E-4]:4.211211428012E-1,14[&rate=5.595860016763897E-4]:3.827649784175E-1)[&rate=5.595860016763897E-4]:3.088649496679E-1,((117[&rate=5.595860016763897E-4]:5.725874677852E-1,112[&rate=5.595860016763897E-4]:5.698477417576E-1)[&rate=5.595860016763897E-4]:3.91891385321E-2,((30[&rate=5.595860016763897E-4]:2.77196545671E-1,4[&rate=5.595860016763897E-4]:1.04593805945E-1)[&rate=5.595860016763897E-4]:3.17598345412E-1,9[&rate=5.595860016763897E-4]:4.715072198501E-1)[&rate=5.595860016763897E-4]:1.293104823576E-1)[&rate=5.595860016763897E-4]:8.259304779572E-2)[&rate=5.595860016763897E-4]:1.987510246992E-1)[&rate=5.595860016763897E-4]:1.214050714259E-1,((((19[&rate=5.595860016763897E-4]:5.195234410116E-1,13[&rate=5.595860016763897E-4]:4.81167276628E-1)[&rate=5.595860016763897E-4]:1.720237849827E-1,115[&rate=5.595860016763897E-4]:5.709992807888E-1)[&rate=5.595860016763897E-4]:2.280090319241E-1,((108[&rate=5.595860016763897E-4]:3.455866525298E-1,(114[&rate=5.595860016763897E-4]:1.213807364278E-2,104[&rate=5.595860016763897E-4]:7.241204624555E-2)[&rate=5.595860016763897E-4]:2.759143323116E-1)[&rate=5.595860016763897E-4]:1.325416165036E-1,(109[&rate=5.595860016763897E-4]:3.705667778396E-1,107[&rate=5.595860016763897E-4]:3.513886956479E-1)[&rate=5.595860016763897E-4]:1.294792994129E-1)[&rate=5.595860016763897E-4]:3.784142902548E-1)[&rate=5.595860016763897E-4]:1.046111439326E-1,((116[&rate=5.595860016763897E-4]:5.600101333425E-1,(139[&rate=5.595860016763897E-4]:7.337200800931E-1,(111[&rate=5.595860016763897E-4]:2.547056747731E-2,106[&rate=5.595860016763897E-4]:9.032211312941E-3)[&rate=5.595860016763897E-4]:5.329070468624E-1)[&rate=5.595860016763897E-4]:7.83448477699E-2)[&rate=5.595860016763897E-4]:3.967362745973E-2,(148[&rate=5.595860016763897E-4]:4.280927840774E-1,143[&rate=5.595860016763897E-4]:4.2535305805E-1)[&rate=5.595860016763897E-4]:2.099471411085E-1)[&rate=5.595860016763897E-4]:3.039356958433E-1)[&rate=5.595860016763897E-4]:2.597478674326E-2)[&rate=5.595860016763897E-4]:2.311621618717E-1)[&rate=5.595860016763897E-4]:1.319620704774E-1)[&rate=5.595860016763897E-4]:1.61544420107E-1)[&rate=5.595860016763897E-4]:2.293900954813E-1)[&rate=5.595860016763897E-4]:9.162117883505E-1)[&rate=5.595860016763897E-4]:4.868730855025E-3,((147[&rate=5.595860016763897E-4]:3.154402730065E-1,16[&rate=5.595860016763897E-4]:2.343556149943E0)[&rate=5.595860016763897E-4]:1.42508256564E-1,39[&rate=5.595860016763897E-4]:4.005714803902E-1)[&rate=5.595860016763897E-4]:2.337375971749E-1)[&rate=5.595860016763897E-4]:5.116731768111E-4,146[&rate=5.595860016763897E-4]:7.550393299769E-1)[&rate=5.595860016763897E-4]:5.599288970665E-2,40[&rate=5.595860016763897E-4]:6.908136404486E-1)[&rate=5.595860016763897E-4]:4.213937914594E-2)[&rate=5.595860016763897E-4]:1.967638463738E-1)[&rate=5.595860016763897E-4]:3.567571752029E-1,(((((64[&rate=5.595860016763897E-4]:2.615251375269E-1,(65[&rate=5.595860016763897E-4]:8.867771268097E-2,(60[&rate=5.595860016763897E-4]:6.627571776385E-2,62[&rate=5.595860016763897E-4]:2.580565396816E-1)[&rate=5.595860016763897E-4]:2.240199491712E-2)[&rate=5.595860016763897E-4]:2.216249333926E-2)[&rate=5.595860016763897E-4]:2.305140980683E-1,(61[&rate=5.595860016763897E-4]:1.259995998612E-1,63[&rate=5.595860016763897E-4]:8.490370945017E-2)[&rate=5.595860016763897E-4]:4.07135526145E-1)[&rate=5.595860016763897E-4]:8.10081830148E-1,(((118[&rate=5.595860016763897E-4]:6.439690446472E-1,69[&rate=5.595860016763897E-4]:6.549279487568E-1)[&rate=5.595860016763897E-4]:9.101768776293E-2,((130[&rate=5.595860016763897E-4]:1.374526644271E-1,131[&rate=5.595860016763897E-4]:1.401923904544E-1)[&rate=5.595860016763897E-4]:5.514424820799E-2,(132[&rate=5.595860016763897E-4]:1.116846485976E-1,129[&rate=5.595860016763897E-4]:1.089449225703E-1)[&rate=5.595860016763897E-4]:8.36519900648E-2)[&rate=5.595860016763897E-4]:4.054035184051E-1)[&rate=5.595860016763897E-4]:5.729268937664E-1,128[&rate=5.595860016763897E-4]:1.168187598779E0)[&rate=5.595860016763897E-4]:3.53033299778E-2)[&rate=5.595860016763897E-4]:3.831205172954E-1,(((49[&rate=5.595860016763897E-4]:4.927315279564E-1,50[&rate=5.595860016763897E-4]:4.927315279564E-1)[&rate=5.595860016763897E-4]:1.16894337963E-1,((47[&rate=5.595860016763897E-4]:4.941055572736E-1,51[&rate=5.595860016763897E-4]:4.667831529021E-1)[&rate=5.595860016763897E-4]:8.89395573234E-2,((43[&rate=5.595860016763897E-4]:2.733368617172E-1,46[&rate=5.595860016763897E-4]:2.733368617172E-1)[&rate=5.595860016763897E-4]:2.592920379639E-1,(41[&rate=5.595860016763897E-4]:4.033190524393E-1,(42[&rate=5.595860016763897E-4]:3.959902685972E-1,48[&rate=5.595860016763897E-4]:4.342416347175E-1)[&rate=5.595860016763897E-4]:1.279326471629E-2)[&rate=5.595860016763897E-4]:7.466503849878E-2)[&rate=5.595860016763897E-4]:5.041621491596E-2)[&rate=5.595860016763897E-4]:5.936763656808E-2)[&rate=5.595860016763897E-4]:5.458858573145E-2,(44[&rate=5.595860016763897E-4]:6.439460899378E-1,45[&rate=5.595860016763897E-4]:6.412138495007E-1)[&rate=5.595860016763897E-4]:4.759076608449E-2)[&rate=5.595860016763897E-4]:1.244106181759E-1)[&rate=5.595860016763897E-4]:2.043571753904E-1,((121[&rate=5.595860016763897E-4]:2.047837928672E0,127[&rate=5.595860016763897E-4]:2.488933819083E0)[&rate=5.595860016763897E-4]:1.05656589063E-1,(36[&rate=5.595860016763897E-4]:5.10130897194E-2,35[&rate=5.595860016763897E-4]:4.43774725364E-3)[&rate=5.595860016763897E-4]:2.302937322103E-2)[&rate=5.595860016763897E-4]:2.347343776805E-1)[&rate=5.595860016763897E-4]:3.536010855715E-1)[&rate=5.595860016763897E-4]:1.246665626737E-1)[&rate=5.595860016763897E-4]:1.514004130969E-1,34[&rate=5.595860016763897E-4]:2.885586086722E-2)[&rate=5.595860016763897E-4]:1.570890515629E-2,32[&rate=5.595860016763897E-4]:2.264695780442E-2)[&rate=5.595860016763897E-4]:1.846504957276E-1);
tree STATE_65880000 [&joint=-20977.559372420426,lnP=-20977.559372420426] = [&R] (((((((66[&rate=5.887469271288521E-4]:3.772937019507E-1,119[&rate=5.887469271288521E-4]:2.410170414279E0)[&rate=5.887469271288521E-4]:4.239247782499E-2,(((135[&rate=5.887469271288521E-4]:4.267676916021E-1,(138[&rate=5.887469271288521E-4]:1.663663459705E-1,136[&rate=5.887469271288521E-4]:3.485949665527E-2)[&rate=5.887469271288521E-4]:4.604013456317E-1)[&rate=5.887469271288521E-4]:1.112160419576E0,120[&rate=5.887469271288521E-4]:1.790982905699E0)[&rate=5.887469271288521E-4]:1.297617956428E-1,126[&rate=5.887469271288521E-4]:1.230932589657E0)[&rate=5.887469271288521E-4]:4.359277798038E-1)[&rate=5.887469271288521E-4]:1.178773282933E-1,(67[&rate=5.887469271288521E-4]:3.656900589519E-1,((124[&rate=5.887469271288521E-4]:3.986684646119E-1,123[&rate=5.887469271288521E-4]:4.01400705049E-1)[&rate=5.887469271288521E-4]:1.139201975073E-2,122[&rate=5.887469271288521E-4]:4.127927247997E-1)[&rate=5.887469271288521E-4]:4.541698844928E-1)[&rate=5.887469271288521E-4]:1.718734491171E-1)[&rate=5.887469271288521E-4]:3.303178694567E-1,34[&rate=5.887469271288521E-4]:4.867678895597E-3)[&rate=5.887469271288521E-4]:6.229147689049E-3,(((((((37[&rate=5.887469271288521E-4]:1.042005259193E-1,54[&rate=5.887469271288521E-4]:2.769779367889E-2)[&rate=5.887469271288521E-4]:2.034695697741E-1,(57[&rate=5.887469271288521E-4]:1.404359785455E-1,58[&rate=5.887469271288521E-4]:1.568294211685E-1)[&rate=5.887469271288521E-4]:1.317149914648E-1)[&rate=5.887469271288521E-4]:7.438762382777E-3,(56[&rate=5.887469271288521E-4]:1.473030274591E-1,55[&rate=5.887469271288521E-4]:1.473030274591E-1)[&rate=5.887469271288521E-4]:1.213577431853E-1)[&rate=5.887469271288521E-4]:1.678265813205E-1,59[&rate=5.887469271288521E-4]:4.446840732765E-1)[&rate=5.887469271288521E-4]:6.549519278565E-2,68[&rate=5.887469271288521E-4]:4.609989381932E-1)[&rate=5.887469271288521E-4]:4.756376067045E-1,(((((((70[&rate=5.887469271288521E-4]:3.500558655522E-1,76[&rate=5.887469271288521E-4]:3.884120299357E-1)[&rate=5.887469271288521E-4]:5.45828225315E-2,74[&rate=5.887469271288521E-4]:4.429948524672E-1)[&rate=5.887469271288521E-4]:8.797807305158E-2,75[&rate=5.887469271288521E-4]:5.309729255188E-1)[&rate=5.887469271288521E-4]:2.013363511467E-1,(((80[&rate=5.887469271288521E-4]:9.823488460752E-2,81[&rate=5.887469271288521E-4]:9.823488460752E-2)[&rate=5.887469271288521E-4]:1.473460883095E-1,71[&rate=5.887469271288521E-4]:2.264028907253E-1)[&rate=5.887469271288521E-4]:1.747562159443E-1,(((((72[&rate=5.887469271288521E-4]:6.858023760565E-2,78[&rate=5.887469271288521E-4]:9.049804582496E-2)[&rate=5.887469271288521E-4]:1.702371050874E-1,79[&rate=5.887469271288521E-4]:2.607351509124E-1)[&rate=5.887469271288521E-4]:4.12296189202E-2,82[&rate=5.887469271288521E-4]:3.101839479146E-1)[&rate=5.887469271288521E-4]:5.675643232577E-2,73[&rate=5.887469271288521E-4]:3.998170925692E-1)[&rate=5.887469271288521E-4]:3.105318944382E-2,77[&rate=5.887469271288521E-4]:4.253908299583E-1)[&rate=5.887469271288521E-4]:3.87819753415E-2)[&rate=5.887469271288521E-4]:2.626570193111E-1)[&rate=5.887469271288521E-4]:7.897318085312E-1,(137[&rate=5.887469271288521E-4]:7.833655581061E-1,(133[&rate=5.887469271288521E-4]:3.760506721738E-1,134[&rate=5.887469271288521E-4]:3.459136858727E-1)[&rate=5.887469271288521E-4]:3.662189955213E-1)[&rate=5.887469271288521E-4]:8.153878558578E-1)[&rate=5.887469271288521E-4]:1.081698410681E-2,((52[&rate=5.887469271288521E-4]:6.224947213721E-1,(103[&rate=5.887469271288521E-4]:6.140501324804E-1,(29[&rate=5.887469271288521E-4]:5.368105314098E-1,(5[&rate=5.887469271288521E-4]:7.735070489854E-2,12[&rate=5.887469271288521E-4]:1.15706869282E-1)[&rate=5.887469271288521E-4]:3.142543470593E-1)[&rate=5.887469271288521E-4]:3.101163133994E-1)[&rate=5.887469271288521E-4]:1.672738323453E0)[&rate=5.887469271288521E-4]:4.187601679752E-2,53[&rate=5.887469271288521E-4]:6.561740168582E-1)[&rate=5.887469271288521E-4]:1.302209938332E-1)[&rate=5.887469271288521E-4]:1.903524889923E-1,125[&rate=5.887469271288521E-4]:7.663649860226E-1)[&rate=5.887469271288521E-4]:3.369382255419E-1)[&rate=5.887469271288521E-4]:4.348536673607E-1,((38[&rate=5.887469271288521E-4]:8.698547726094E-1,(((((100[&rate=5.887469271288521E-4]:4.445208589244E-1,94[&rate=5.887469271288521E-4]:4.445208589244E-1)[&rate=5.887469271288521E-4]:1.673721957173E-1,95[&rate=5.887469271288521E-4]:6.965925081938E-1)[&rate=5.887469271288521E-4]:8.063160665705E-2,(98[&rate=5.887469271288521E-4]:6.448881164762E-1,(96[&rate=5.887469271288521E-4]:4.985797257383E-1,99[&rate=5.887469271288521E-4]:5.340988514211E-1)[&rate=5.887469271288521E-4]:1.326471885524E-1)[&rate=5.887469271288521E-4]:1.214070366259E-1)[&rate=5.887469271288521E-4]:9.521105986435E-2,(40[&rate=5.887469271288521E-4]:6.693189818248E-1,(((97[&rate=5.887469271288521E-4]:2.809942182792E-1,146[&rate=5.887469271288521E-4]:4.722510488803E-1)[&rate=5.887469271288521E-4]:1.619251707126E-1,(2[&rate=5.887469271288521E-4]:8.583351157176E-1,(((22[&rate=5.887469271288521E-4]:2.890508979844E-1,27[&rate=5.887469271288521E-4]:3.054892541488E-1)[&rate=5.887469271288521E-4]:5.126381383179E-1,(26[&rate=5.887469271288521E-4]:7.207921226524E-1,(7[&rate=5.887469271288521E-4]:1.985981799213E-1,8[&rate=5.887469271288521E-4]:1.985981799213E-1)[&rate=5.887469271288521E-4]:4.153446276626E-1)[&rate=5.887469271288521E-4]:9.185581775963E-2)[&rate=5.887469271288521E-4]:3.258136209743E-2,31[&rate=5.887469271288521E-4]:8.890649189478E-1)[&rate=5.887469271288521E-4]:1.966674570439E-1)[&rate=5.887469271288521E-4]:1.61234832747E0)[&rate=5.887469271288521E-4]:3.251986890598E-2,(((101[&rate=5.887469271288521E-4]:7.439836831118E-1,(((18[&rate=5.887469271288521E-4]:6.708897264671E-1,((10[&rate=5.887469271288521E-4]:2.310930521387E-1,15[&rate=5.887469271288521E-4]:2.694492165221E-1)[&rate=5.887469271288521E-4]:3.722179814902E-1,6[&rate=5.887469271288521E-4]:5.868726774645E-1)[&rate=5.887469271288521E-4]:2.100335037246E-2)[&rate=5.887469271288521E-4]:1.230070738416E-1,(3[&rate=5.887469271288521E-4]:5.730651713054E-1,((88[&rate=5.887469271288521E-4]:7.227407349438E-2,89[&rate=5.887469271288521E-4]:8.59727036314E-2)[&rate=5.887469271288521E-4]:5.863175539881E-1,(((85[&rate=5.887469271288521E-4]:7.085403381471E-2,93[&rate=5.887469271288521E-4]:8.455266395172E-2)[&rate=5.887469271288521E-4]:1.552024928167E-2,((84[&rate=5.887469271288521E-4]:7.436599702139E-2,86[&rate=5.887469271288521E-4]:7.436599702139E-2)[&rate=5.887469271288521E-4]:7.556086486814E-3,83[&rate=5.887469271288521E-4]:8.19220835082E-2)[&rate=5.887469271288521E-4]:4.452199588176E-3)[&rate=5.887469271288521E-4]:2.29929160615E-1,(87[&rate=5.887469271288521E-4]:3.064306605334E-1,(92[&rate=5.887469271288521E-4]:1.910869759743E-1,(90[&rate=5.887469271288521E-4]:5.130269581436E-2,91[&rate=5.887469271288521E-4]:5.130269581436E-2)[&rate=5.887469271288521E-4]:1.3978428016E-1)[&rate=5.887469271288521E-4]:1.290423146961E-1)[&rate=5.887469271288521E-4]:9.872783177901E-3)[&rate=5.887469271288521E-4]:3.422881837711E-1)[&rate=5.887469271288521E-4]:4.5419957122E-1)[&rate=5.887469271288521E-4]:1.057631358528E-1)[&rate=5.887469271288521E-4]:7.266817660027E-1,(((102[&rate=5.887469271288521E-4]:2.250073695117E-1,(((11[&rate=5.887469271288521E-4]:6.465037161412E-1,140[&rate=5.887469271288521E-4]:6.273256339494E-1)[&rate=5.887469271288521E-4]:1.434253428708E-1,(23[&rate=5.887469271288521E-4]:7.652683192408E-1,(25[&rate=5.887469271288521E-4]:5.606079153835E-1,20[&rate=5.887469271288521E-4]:5.414298331918E-1)[&rate=5.887469271288521E-4]:2.156193079669E-1)[&rate=5.887469271288521E-4]:1.095922466204E-1)[&rate=5.887469271288521E-4]:4.616091788926E-1,(24[&rate=5.887469271288521E-4]:9.638879493879E-1,((28[&rate=5.887469271288521E-4]:4.923545245898E-1,21[&rate=5.887469271288521E-4]:4.676969903434E-1)[&rate=5.887469271288521E-4]:3.431596591495E-1,1[&rate=5.887469271288521E-4]:4.921281387642E-2)[&rate=5.887469271288521E-4]:1.338532177032E-1)[&rate=5.887469271288521E-4]:3.835406994756E-1)[&rate=5.887469271288521E-4]:3.922255626462E-2)[&rate=5.887469271288521E-4]:3.222607512075E-2,((((17[&rate=5.887469271288521E-4]:5.00850048275E-1,14[&rate=5.887469271288521E-4]:4.624938838913E-1)[&rate=5.887469271288521E-4]:3.359387372377E-1,((30[&rate=5.887469271288521E-4]:4.24867199997E-1,4[&rate=5.887469271288521E-4]:2.52264460271E-1)[&rate=5.887469271288521E-4]:4.180800541977E-1,(9[&rate=5.887469271288521E-4]:6.13141379406E-1,(112[&rate=5.887469271288521E-4]:1.509444069683E-1,117[&rate=5.887469271288521E-4]:1.536841329958E-1)[&rate=5.887469271288521E-4]:4.704161505198E-1)[&rate=5.887469271288521E-4]:1.065182035559E-1)[&rate=5.887469271288521E-4]:7.055386008509E-2)[&rate=5.887469271288521E-4]:6.477820544284E-2,(113[&rate=5.887469271288521E-4]:7.506352378056E-1,(105[&rate=5.887469271288521E-4]:2.241673445918E-1,110[&rate=5.887469271288521E-4]:2.460851528108E-1)[&rate=5.887469271288521E-4]:4.9907063294E-1)[&rate=5.887469271288521E-4]:1.125755887663E-1)[&rate=5.887469271288521E-4]:2.581728715935E-1,(((148[&rate=5.887469271288521E-4]:4.249426766641E-1,143[&rate=5.887469271288521E-4]:4.222029506367E-1)[&rate=5.887469271288521E-4]:2.759446509152E-1,((106[&rate=5.887469271288521E-4]:6.055879570487E-2,(111[&rate=5.887469271288521E-4]:6.389476896893E-2,139[&rate=5.887469271288521E-4]:2.392372347223E-1)[&rate=5.887469271288521E-4]:1.310238290031E-2)[&rate=5.887469271288521E-4]:1.485043552995E-1,116[&rate=5.887469271288521E-4]:1.487891784016E-1)[&rate=5.887469271288521E-4]:5.13741984794E-1)[&rate=5.887469271288521E-4]:2.050989519185E-1,(((109[&rate=5.887469271288521E-4]:4.879497377919E-1,((114[&rate=5.887469271288521E-4]:3.197512450388E-2,104[&rate=5.887469271288521E-4]:9.224909710665E-2)[&rate=5.887469271288521E-4]:2.184015284135E-1,(107[&rate=5.887469271288521E-4]:1.717166758825E-1,108[&rate=5.887469271288521E-4]:1.689769498552E-1)[&rate=5.887469271288521E-4]:1.389339496376E-1)[&rate=5.887469271288521E-4]:1.5812103008E-1)[&rate=5.887469271288521E-4]:2.87597523288E-1,(19[&rate=5.887469271288521E-4]:4.572256992589E-1,13[&rate=5.887469271288521E-4]:4.188695348752E-1)[&rate=5.887469271288521E-4]:3.594174522319E-1)[&rate=5.887469271288521E-4]:4.815095924696E-2,115[&rate=5.887469271288521E-4]:7.442461655323E-1)[&rate=5.887469271288521E-4]:1.233839495818E-1)[&rate=5.887469271288521E-4]:1.715618022294E-1)[&rate=5.887469271288521E-4]:2.098223492067E-1)[&rate=5.887469271288521E-4]:1.096954757285E-3,(((144[&rate=5.887469271288521E-4]:1.057971164775E-1,141[&rate=5.887469271288521E-4]:1.085368425048E-1)[&rate=5.887469271288521E-4]:2.310591394909E-2,145[&rate=5.887469271288521E-4]:1.343824824815E-1)[&rate=5.887469271288521E-4]:2.402483953642E-1,142[&rate=5.887469271288521E-4]:3.746308778457E-1)[&rate=5.887469271288521E-4]:1.13027486401E0)[&rate=5.887469271288521E-4]:1.499193997984E-1)[&rate=5.887469271288521E-4]:3.412133359786E-1)[&rate=5.887469271288521E-4]:3.433428361552E-1,16[&rate=5.887469271288521E-4]:2.19965528639E0)[&rate=5.887469271288521E-4]:2.868289419499E-1,147[&rate=5.887469271288521E-4]:4.583683514034E-1)[&rate=5.887469271288521E-4]:1.454862070409E-1)[&rate=5.887469271288521E-4]:1.228414725608E-1)[&rate=5.887469271288521E-4]:6.377193059539E-2)[&rate=5.887469271288521E-4]:1.338673562385E-1,39[&rate=5.887469271288521E-4]:8.669582686587E-1)[&rate=5.887469271288521E-4]:7.120251487973E-2)[&rate=5.887469271288521E-4]:3.683955047673E-1,(((35[&rate=5.887469271288521E-4]:2.309878819118E-1,(36[&rate=5.887469271288521E-4]:3.805358195579E-2,127[&rate=5.887469271288521E-4]:2.558601527161E0)[&rate=5.887469271288521E-4]:2.395096424218E-1)[&rate=5.887469271288521E-4]:2.097507733545E-2,(((51[&rate=5.887469271288521E-4]:6.385876381949E-1,(((47[&rate=5.887469271288521E-4]:5.349599070104E-1,(49[&rate=5.887469271288521E-4]:4.414829580271E-1,50[&rate=5.887469271288521E-4]:4.414829580271E-1)[&rate=5.887469271288521E-4]:6.069006373757E-2)[&rate=5.887469271288521E-4]:9.920768519669E-2,44[&rate=5.887469271288521E-4]:6.287031113328E-1)[&rate=5.887469271288521E-4]:2.440901920084E-2,(46[&rate=5.887469271288521E-4]:6.115136156918E-1,(43[&rate=5.887469271288521E-4]:4.432404430864E-1,((41[&rate=5.887469271288521E-4]:1.185642094815E-1,42[&rate=5.887469271288521E-4]:1.240286903558E-1)[&rate=5.887469271288521E-4]:4.362938997973E-2,48[&rate=5.887469271288521E-4]:2.059094464557E-1)[&rate=5.887469271288521E-4]:2.264020348822E-1)[&rate=5.887469271288521E-4]:1.682731726054E-1)[&rate=5.887469271288521E-4]:4.706299571606E-2)[&rate=5.887469271288521E-4]:7.333431158441E-3)[&rate=5.887469271288521E-4]:2.355076959229E-2,45[&rate=5.887469271288521E-4]:6.812640908473E-1)[&rate=5.887469271288521E-4]:2.822019487772E-1,((((130[&rate=5.887469271288521E-4]:1.389760422408E-1,(129[&rate=5.887469271288521E-4]:1.166309474624E-1,132[&rate=5.887469271288521E-4]:1.193706734897E-1)[&rate=5.887469271288521E-4]:2.23450947784E-2)[&rate=5.887469271288521E-4]:3.339376079552E-1,131[&rate=5.887469271288521E-4]:4.756533762233E-1)[&rate=5.887469271288521E-4]:9.183570359532E-2,(118[&rate=5.887469271288521E-4]:5.77171697427E-1,69[&rate=5.887469271288521E-4]:5.881306015367E-1)[&rate=5.887469271288521E-4]:1.245639577341E-1)[&rate=5.887469271288521E-4]:8.115121106304E-1,(((60[&rate=5.887469271288521E-4]:3.38622902737E-1,(64[&rate=5.887469271288521E-4]:4.199509793566E-1,(65[&rate=5.887469271288521E-4]:2.274088990518E-1,62[&rate=5.887469271288521E-4]:4.191897209696E-1)[&rate=5.887469271288521E-4]:4.185714879807E-2)[&rate=5.887469271288521E-4]:6.935685488712E-2)[&rate=5.887469271288521E-4]:1.925410181093E-1,(61[&rate=5.887469271288521E-4]:1.899928199394E-1,63[&rate=5.887469271288521E-4]:1.488969295283E-1)[&rate=5.887469271288521E-4]:5.329519228247E-1)[&rate=5.887469271288521E-4]:6.155747872154E-1,128[&rate=5.887469271288521E-4]:1.198793502582E0)[&rate=5.887469271288521E-4]:1.747282358121E-1)[&rate=5.887469271288521E-4]:3.633405135215E-1)[&rate=5.887469271288521E-4]:4.386783061919E-2)[&rate=5.887469271288521E-4]:1.008102358535E-1,121[&rate=5.887469271288521E-4]:2.478800592361E0)[&rate=5.887469271288521E-4]:2.831116357605E-1)[&rate=5.887469271288521E-4]:1.878847436249E-1)[&rate=5.887469271288521E-4]:5.034095072856E-2)[&rate=5.887469271288521E-4]:1.73992936443E-2,32[&rate=5.887469271288521E-4]:6.57831200986E-3)[&rate=5.887469271288521E-4]:1.142168620935E-2,33[&rate=5.887469271288521E-4]:2.347945027392E-2);
tree STATE_65970000 [&joint=-20964.444876167832,lnP=-20964.444876167832] = [&R] (((32[&rate=5.432967373738477E-4]:3.294800953204E-2,(((((((((76[&rate=5.432967373738477E-4]:4.17243899214E-1,(74[&rate=5.432967373738477E-4]:3.757470194567E-1,70[&rate=5.432967373738477E-4]:3.373908550733E-1)[&rate=5.432967373738477E-4]:4.149687975725E-2)[&rate=5.432967373738477E-4]:5.969208190746E-2,75[&rate=5.432967373738477E-4]:4.769359811214E-1)[&rate=5.432967373738477E-4]:3.516459586772E-1,((77[&rate=5.432967373738477E-4]:5.839561950117E-1,(71[&rate=5.432967373738477E-4]:2.634427197653E-1,73[&rate=5.432967373738477E-4]:3.319358704501E-1)[&rate=5.432967373738477E-4]:2.574997766163E-1)[&rate=5.432967373738477E-4]:4.365186412689E-2,((82[&rate=5.432967373738477E-4]:2.486951508431E-1,((72[&rate=5.432967373738477E-4]:1.083697843478E-1,78[&rate=5.432967373738477E-4]:1.302875925671E-1)[&rate=5.432967373738477E-4]:9.226361248703E-2,79[&rate=5.432967373738477E-4]:2.225512050541E-1)[&rate=5.432967373738477E-4]:1.792476770689E-2)[&rate=5.432967373738477E-4]:2.205580671901E-1,(80[&rate=5.432967373738477E-4]:1.485367845468E-1,81[&rate=5.432967373738477E-4]:1.485367845468E-1)[&rate=5.432967373738477E-4]:3.04278077322E-1)[&rate=5.432967373738477E-4]:1.309575808314E-1)[&rate=5.432967373738477E-4]:1.954944286054E-1)[&rate=5.432967373738477E-4]:6.697410845782E-1,(((103[&rate=5.432967373738477E-4]:5.582204322463E-1,(29[&rate=5.432967373738477E-4]:7.013505487896E-1,(5[&rate=5.432967373738477E-4]:2.233122681619E-1,12[&rate=5.432967373738477E-4]:2.616684325453E-1)[&rate=5.432967373738477E-4]:3.328328011757E-1)[&rate=5.432967373738477E-4]:8.974659578549E-2)[&rate=5.432967373738477E-4]:1.720096357037E0,52[&rate=5.432967373738477E-4]:6.140230547221E-1)[&rate=5.432967373738477E-4]:2.783751282806E-2,(137[&rate=5.432967373738477E-4]:5.931599868753E-1,(134[&rate=5.432967373738477E-4]:2.558977381103E-1,133[&rate=5.432967373738477E-4]:2.860347244115E-1)[&rate=5.432967373738477E-4]:2.660293720527E-1)[&rate=5.432967373738477E-4]:8.636792467428E-1)[&rate=5.432967373738477E-4]:1.18196119526E-1)[&rate=5.432967373738477E-4]:5.017313271146E-2,53[&rate=5.432967373738477E-4]:8.020330984762E-1)[&rate=5.432967373738477E-4]:2.073874406565E-1,125[&rate=5.432967373738477E-4]:7.990380254715E-1)[&rate=5.432967373738477E-4]:4.309960201111E-1,((59[&rate=5.432967373738477E-4]:3.813831672464E-1,((56[&rate=5.432967373738477E-4]:1.831789728714E-1,55[&rate=5.432967373738477E-4]:1.831789728714E-1)[&rate=5.432967373738477E-4]:1.173183306953E-1,((58[&rate=5.432967373738477E-4]:3.05901854235E-1,(37[&rate=5.432967373738477E-4]:2.049629504283E-1,54[&rate=5.432967373738477E-4]:1.284602181879E-1)[&rate=5.432967373738477E-4]:1.200645868668E-1)[&rate=5.432967373738477E-4]:1.321720218201E-2,57[&rate=5.432967373738477E-4]:3.02725613794E-1)[&rate=5.432967373738477E-4]:8.700651521357E-3)[&rate=5.432967373738477E-4]:7.268914236815E-2)[&rate=5.432967373738477E-4]:1.58517602164E-1,68[&rate=5.432967373738477E-4]:4.907204415415E-1)[&rate=5.432967373738477E-4]:5.726469373743E-1)[&rate=5.432967373738477E-4]:3.527148618566E-1,((38[&rate=5.432967373738477E-4]:8.76639146173E-1,(((((101[&rate=5.432967373738477E-4]:1.334997346869E0,(((((83[&rate=5.432967373738477E-4]:1.324004355734E-1,(88[&rate=5.432967373738477E-4]:5.468660421194E-2,89[&rate=5.432967373738477E-4]:6.838523434895E-2)[&rate=5.432967373738477E-4]:7.771383136144E-2)[&rate=5.432967373738477E-4]:1.695586402173E-1,(87[&rate=5.432967373738477E-4]:2.938111331442E-1,((93[&rate=5.432967373738477E-4]:5.690700996749E-2,(86[&rate=5.432967373738477E-4]:2.959928147922E-2,(84[&rate=5.432967373738477E-4]:7.341028088433E-3,85[&rate=5.432967373738477E-4]:7.341028088433E-3)[&rate=5.432967373738477E-4]:2.225825339079E-2)[&rate=5.432967373738477E-4]:1.360909835125E-2)[&rate=5.432967373738477E-4]:1.576647067904E-1,(92[&rate=5.432967373738477E-4]:1.063704406379E-1,(90[&rate=5.432967373738477E-4]:6.883581901179E-3,91[&rate=5.432967373738477E-4]:6.883581901179E-3)[&rate=5.432967373738477E-4]:9.948685873668E-2)[&rate=5.432967373738477E-4]:1.0820127612E-1)[&rate=5.432967373738477E-4]:9.293804652336E-2)[&rate=5.432967373738477E-4]:8.147942646512E-3)[&rate=5.432967373738477E-4]:9.782383809014E-1,((10[&rate=5.432967373738477E-4]:3.617330137874E-1,15[&rate=5.432967373738477E-4]:4.000891781709E-1)[&rate=5.432967373738477E-4]:1.375365877634E-1,(6[&rate=5.432967373738477E-4]:3.615343712269E-1,18[&rate=5.432967373738477E-4]:4.24548069857E-1)[&rate=5.432967373738477E-4]:1.212968741596E-1)[&rate=5.432967373738477E-4]:3.09694978429E-1)[&rate=5.432967373738477E-4]:2.472302675097E-2,3[&rate=5.432967373738477E-4]:7.65194456046E-1)[&rate=5.432967373738477E-4]:7.335436567391E-1,(((((105[&rate=5.432967373738477E-4]:7.897550499744E-1,110[&rate=5.432967373738477E-4]:8.116728581934E-1)[&rate=5.432967373738477E-4]:3.310277900902E-2,(((9[&rate=5.432967373738477E-4]:4.382753431215E-1,(30[&rate=5.432967373738477E-4]:4.370981070086E-1,4[&rate=5.432967373738477E-4]:2.644953672826E-1)[&rate=5.432967373738477E-4]:1.244649073459E-1)[&rate=5.432967373738477E-4]:5.90453424962E-2,((117[&rate=5.432967373738477E-4]:5.020352062156E-1,113[&rate=5.432967373738477E-4]:4.992954801881E-1)[&rate=5.432967373738477E-4]:1.149682952023E-3,(17[&rate=5.432967373738477E-4]:4.142007080221E-1,14[&rate=5.432967373738477E-4]:3.758445436384E-1)[&rate=5.432967373738477E-4]:1.246006195016E-1)[&rate=5.432967373738477E-4]:5.094700559736E-3)[&rate=5.432967373738477E-4]:6.25677789888E-2,112[&rate=5.432967373738477E-4]:5.681076426886E-1)[&rate=5.432967373738477E-4]:2.821474465686E-1)[&rate=5.432967373738477E-4]:1.771067725967E-1,(((106[&rate=5.432967373738477E-4]:3.025742073248E-1,(111[&rate=5.432967373738477E-4]:3.023707907765E-1,139[&rate=5.432967373738477E-4]:4.777132565299E-1)[&rate=5.432967373738477E-4]:1.664177271259E-2)[&rate=5.432967373738477E-4]:4.756739441109E-1,((148[&rate=5.432967373738477E-4]:2.16264802387E-1,143[&rate=5.432967373738477E-4]:2.135250763596E-1)[&rate=5.432967373738477E-4]:5.088761017082E-1,116[&rate=5.432967373738477E-4]:6.867847397115E-1)[&rate=5.432967373738477E-4]:3.118943912143E-2)[&rate=5.432967373738477E-4]:1.918067474542E-1,((115[&rate=5.432967373738477E-4]:4.135115373474E-1,(13[&rate=5.432967373738477E-4]:3.491447338232E-1,19[&rate=5.432967373738477E-4]:3.875008982068E-1)[&rate=5.432967373738477E-4]:1.465585843461E-1)[&rate=5.432967373738477E-4]:1.863036136683E-1,((107[&rate=5.432967373738477E-4]:2.875298068209E-1,109[&rate=5.432967373738477E-4]:3.067078890126E-1)[&rate=5.432967373738477E-4]:5.89974783732E-2,((114[&rate=5.432967373738477E-4]:3.924416902143E-2,104[&rate=5.432967373738477E-4]:9.95181416242E-2)[&rate=5.432967373738477E-4]:1.684563958546E-1,108[&rate=5.432967373738477E-4]:2.652348114514E-1)[&rate=5.432967373738477E-4]:7.855274771533E-2)[&rate=5.432967373738477E-4]:3.135618384244E-1)[&rate=5.432967373738477E-4]:3.099657752714E-1)[&rate=5.432967373738477E-4]:3.53891547449E-2)[&rate=5.432967373738477E-4]:2.245334737686E-1,(((24[&rate=5.432967373738477E-4]:9.333110938824E-1,((21[&rate=5.432967373738477E-4]:4.302602488826E-1,28[&rate=5.432967373738477E-4]:4.549177831291E-1)[&rate=5.432967373738477E-4]:3.687158317581E-1,1[&rate=5.432967373738477E-4]:3.733224502419E-2)[&rate=5.432967373738477E-4]:1.1515693105E-1)[&rate=5.432967373738477E-4]:1.719364448954E-1,((140[&rate=5.432967373738477E-4]:4.795863126638E-1,11[&rate=5.432967373738477E-4]:4.987643948556E-1)[&rate=5.432967373738477E-4]:1.077204255351E-1,(23[&rate=5.432967373738477E-4]:4.819180937928E-1,(25[&rate=5.432967373738477E-4]:2.866522607977E-1,20[&rate=5.432967373738477E-4]:2.67474178606E-1)[&rate=5.432967373738477E-4]:2.062247371047E-1)[&rate=5.432967373738477E-4]:2.094982334471E-1)[&rate=5.432967373738477E-4]:4.028723074282E-1)[&rate=5.432967373738477E-4]:8.358542930324E-2,102[&rate=5.432967373738477E-4]:2.718913246465E-2)[&rate=5.432967373738477E-4]:1.507336004182E-1)[&rate=5.432967373738477E-4]:2.27653300619E-2,(((141[&rate=5.432967373738477E-4]:1.132113420166E-1,144[&rate=5.432967373738477E-4]:1.104716159892E-1)[&rate=5.432967373738477E-4]:1.461977749326E-2,145[&rate=5.432967373738477E-4]:1.305708455374E-1)[&rate=5.432967373738477E-4]:1.435511625294E-1,142[&rate=5.432967373738477E-4]:2.741220080668E-1)[&rate=5.432967373738477E-4]:1.173141397344E0)[&rate=5.432967373738477E-4]:3.007897758677E-1)[&rate=5.432967373738477E-4]:8.389989601118E-1)[&rate=5.432967373738477E-4]:1.844656020042E-1,((97[&rate=5.432967373738477E-4]:4.249063806959E-1,146[&rate=5.432967373738477E-4]:6.16163211297E-1)[&rate=5.432967373738477E-4]:2.121806508398E-2,40[&rate=5.432967373738477E-4]:5.17162697146E-1)[&rate=5.432967373738477E-4]:2.913609273375E-2)[&rate=5.432967373738477E-4]:1.159097752347E-2,((((96[&rate=5.432967373738477E-4]:3.572361595507E-1,99[&rate=5.432967373738477E-4]:3.927552852336E-1)[&rate=5.432967373738477E-4]:2.137802386087E-1,((100[&rate=5.432967373738477E-4]:4.028747260225E-1,94[&rate=5.432967373738477E-4]:4.028747260225E-1)[&rate=5.432967373738477E-4]:3.260448711128E-2,95[&rate=5.432967373738477E-4]:5.201786666858E-1)[&rate=5.432967373738477E-4]:7.542789540802E-2)[&rate=5.432967373738477E-4]:1.942622217451E-2,98[&rate=5.432967373738477E-4]:6.041038225196E-1)[&rate=5.432967373738477E-4]:8.207245959296E-2,((2[&rate=5.432967373738477E-4]:7.177184032454E-1,(31[&rate=5.432967373738477E-4]:8.453315324074E-1,(((7[&rate=5.432967373738477E-4]:2.948006460543E-1,8[&rate=5.432967373738477E-4]:2.948006460543E-1)[&rate=5.432967373738477E-4]:1.40829939039E-1,26[&rate=5.432967373738477E-4]:5.424799001618E-1)[&rate=5.432967373738477E-4]:2.538148360352E-1,(22[&rate=5.432967373738477E-4]:4.597968820859E-1,27[&rate=5.432967373738477E-4]:4.762352382502E-1)[&rate=5.432967373738477E-4]:3.255389500015E-1)[&rate=5.432967373738477E-4]:5.201179772037E-3)[&rate=5.432967373738477E-4]:9.978413111209E-2)[&rate=5.432967373738477E-4]:1.767883640053E0,147[&rate=5.432967373738477E-4]:5.862532896494E-1)[&rate=5.432967373738477E-4]:2.88847410972E-2)[&rate=5.432967373738477E-4]:1.287858369667E-4)[&rate=5.432967373738477E-4]:2.533475429504E-2,16[&rate=5.432967373738477E-4]:2.668717447816E0)[&rate=5.432967373738477E-4]:1.62764783217E-2,39[&rate=5.432967373738477E-4]:5.9950100002E-1)[&rate=5.432967373738477E-4]:3.454441570821E-1)[&rate=5.432967373738477E-4]:2.001338258386E-1,((((127[&rate=5.432967373738477E-4]:2.332633699795E0,121[&rate=5.432967373738477E-4]:1.891537809385E0)[&rate=5.432967373738477E-4]:1.941252570658E-1,36[&rate=5.432967373738477E-4]:6.211011655794E-3)[&rate=5.432967373738477E-4]:4.062673013484E-2,35[&rate=5.432967373738477E-4]:2.623993248783E-4)[&rate=5.432967373738477E-4]:7.168077690863E-2,(((((46[&rate=5.432967373738477E-4]:4.793753505881E-1,((41[&rate=5.432967373738477E-4]:3.298244411591E-1,42[&rate=5.432967373738477E-4]:3.352889220333E-1)[&rate=5.432967373738477E-4]:2.128312237422E-3,48[&rate=5.432967373738477E-4]:3.756686003909E-1)[&rate=5.432967373738477E-4]:9.277778844863E-2)[&rate=5.432967373738477E-4]:3.272131943165E-3,43[&rate=5.432967373738477E-4]:4.826474825313E-1)[&rate=5.432967373738477E-4]:2.432639117364E-2,((47[&rate=5.432967373738477E-4]:4.916658187161E-1,(49[&rate=5.432967373738477E-4]:2.162362624002E-1,50[&rate=5.432967373738477E-4]:2.162362624002E-1)[&rate=5.432967373738477E-4]:2.426426710701E-1)[&rate=5.432967373738477E-4]:1.359474397383E-2,(44[&rate=5.432967373738477E-4]:4.475298647466E-1,51[&rate=5.432967373738477E-4]:4.256719412494E-1)[&rate=5.432967373738477E-4]:5.226621706899E-2)[&rate=5.432967373738477E-4]:1.713311015004E-3)[&rate=5.432967373738477E-4]:1.395567815998E-1,45[&rate=5.432967373738477E-4]:6.383339339933E-1)[&rate=5.432967373738477E-4]:1.016715392893E-1,(((131[&rate=5.432967373738477E-4]:3.402342770184E-1,((132[&rate=5.432967373738477E-4]:1.163766053209E-1,129[&rate=5.432967373738477E-4]:1.136368792936E-1)[&rate=5.432967373738477E-4]:1.067445384627E-2,130[&rate=5.432967373738477E-4]:1.243113331399E-1)[&rate=5.432967373738477E-4]:2.131832178512E-1)[&rate=5.432967373738477E-4]:8.788897865768E-1,(118[&rate=5.432967373738477E-4]:8.576247587646E-1,69[&rate=5.432967373738477E-4]:8.685836628743E-1)[&rate=5.432967373738477E-4]:4.957458801731E-1)[&rate=5.432967373738477E-4]:2.959015100836E-1,(128[&rate=5.432967373738477E-4]:1.225850069096E0,((((64[&rate=5.432967373738477E-4]:2.352429192001E-1,62[&rate=5.432967373738477E-4]:2.763388096111E-1)[&rate=5.432967373738477E-4]:1.892689987903E-1,65[&rate=5.432967373738477E-4]:2.738269864836E-1)[&rate=5.432967373738477E-4]:6.014957473782E-2,60[&rate=5.432967373738477E-4]:3.339765612215E-1)[&rate=5.432967373738477E-4]:2.196890657729E-1,(61[&rate=5.432967373738477E-4]:3.16445266888E-1,63[&rate=5.432967373738477E-4]:2.75349376477E-1)[&rate=5.432967373738477E-4]:4.290011820241E-1)[&rate=5.432967373738477E-4]:6.201296475812E-1)[&rate=5.432967373738477E-4]:2.83696052528E-1)[&rate=5.432967373738477E-4]:3.855563949854E-3)[&rate=5.432967373738477E-4]:8.730861394731E-2)[&rate=5.432967373738477E-4]:4.024643492626E-1)[&rate=5.432967373738477E-4]:3.93954077504E-1)[&rate=5.432967373738477E-4]:2.176055403262E-3,34[&rate=5.432967373738477E-4]:7.52395977333E-3)[&rate=5.432967373738477E-4]:4.734185797779E-2)[&rate=5.432967373738477E-4]:1.320497847929E-2,33[&rate=5.432967373738477E-4]:5.163244006604E-2)[&rate=5.432967373738477E-4]:1.411257348364E-1,((66[&rate=5.432967373738477E-4]:4.667232019729E-1,(67[&rate=5.432967373738477E-4]:3.585909332951E-1,(123[&rate=5.432967373738477E-4]:3.012724056937E-1,(124[&rate=5.432967373738477E-4]:1.915469997865E-1,122[&rate=5.432967373738477E-4]:1.942792402236E-1)[&rate=5.432967373738477E-4]:1.069931654701E-1)[&rate=5.432967373738477E-4]:5.585910779421E-1)[&rate=5.432967373738477E-4]:1.081322686778E-1)[&rate=5.432967373738477E-4]:1.866718053613E-2,((119[&rate=5.432967373738477E-4]:1.774606832666E0,(120[&rate=5.432967373738477E-4]:9.999726446845E-1,(135[&rate=5.432967373738477E-4]:5.478022754731E-1,(138[&rate=5.432967373738477E-4]:2.114709692493E-1,136[&rate=5.432967373738477E-4]:7.996411993412E-2)[&rate=5.432967373738477E-4]:5.363313062238E-1)[&rate=5.432967373738477E-4]:2.001155746909E-1)[&rate=5.432967373738477E-4]:6.787437770222E-1)[&rate=5.432967373738477E-4]:9.267774520388E-2,126[&rate=5.432967373738477E-4]:1.081582055226E0)[&rate=5.432967373738477E-4]:6.509825169682E-1)[&rate=5.432967373738477E-4]:5.868198471879E-1);
tree STATE_66060000 [&joint=-20972.21320351099,lnP=-20972.21320351099] = [&R] ((34[&rate=5.445770833383674E-4]:2.235754183139E-1,((((((138[&rate=5.445770833383674E-4]:2.181746652381E-1,136[&rate=5.445770833383674E-4]:8.666781592293E-2)[&rate=5.445770833383674E-4]:4.185955836704E-1,135[&rate=5.445770833383674E-4]:4.367702489085E-1)[&rate=5.445770833383674E-4]:8.69379209292E-1,119[&rate=5.445770833383674E-4]:1.65409466368E0)[&rate=5.445770833383674E-4]:6.808507345103E-2,(120[&rate=5.445770833383674E-4]:1.617220756338E0,126[&rate=5.445770833383674E-4]:9.27408644653E-1)[&rate=5.445770833383674E-4]:9.068569834104E-3)[&rate=5.445770833383674E-4]:8.374907383834E-1,((67[&rate=5.445770833383674E-4]:2.963262105622E-1,((124[&rate=5.445770833383674E-4]:3.749935466985E-1,122[&rate=5.445770833383674E-4]:3.777257871356E-1)[&rate=5.445770833383674E-4]:1.180540301803E-2,123[&rate=5.445770833383674E-4]:3.895311901537E-1)[&rate=5.445770833383674E-4]:4.080675707492E-1)[&rate=5.445770833383674E-4]:1.308631507027E-1,66[&rate=5.445770833383674E-4]:4.271893612649E-1)[&rate=5.445770833383674E-4]:9.960440192057E-2)[&rate=5.445770833383674E-4]:4.257294420264E-1,(((38[&rate=5.445770833383674E-4]:8.149192183882E-1,(((((94[&rate=5.445770833383674E-4]:2.665512142332E-1,100[&rate=5.445770833383674E-4]:2.665512142332E-1)[&rate=5.445770833383674E-4]:1.824056017038E-1,95[&rate=5.445770833383674E-4]:5.33656269489E-1)[&rate=5.445770833383674E-4]:8.536552624543E-2,(99[&rate=5.445770833383674E-4]:4.654609704492E-1,96[&rate=5.445770833383674E-4]:4.299418447663E-1)[&rate=5.445770833383674E-4]:1.644897870337E-1)[&rate=5.445770833383674E-4]:1.940142469426E-2,98[&rate=5.445770833383674E-4]:6.2749425868E-1)[&rate=5.445770833383674E-4]:3.090919555013E-1,((((97[&rate=5.445770833383674E-4]:2.339031266149E-1,39[&rate=5.445770833383674E-4]:3.04941377981E-1)[&rate=5.445770833383674E-4]:1.283616296534E-1,((101[&rate=5.445770833383674E-4]:9.176145915784E-1,((((((88[&rate=5.445770833383674E-4]:1.308178356429E-1,89[&rate=5.445770833383674E-4]:1.445164657799E-1)[&rate=5.445770833383674E-4]:1.1657960785E-1,83[&rate=5.445770833383674E-4]:2.473974434928E-1)[&rate=5.445770833383674E-4]:2.393452721844E-1,(87[&rate=5.445770833383674E-4]:3.943852731656E-1,((92[&rate=5.445770833383674E-4]:1.739058874955E-1,(90[&rate=5.445770833383674E-4]:9.218865112438E-2,91[&rate=5.445770833383674E-4]:9.218865112438E-2)[&rate=5.445770833383674E-4]:8.171723637112E-2)[&rate=5.445770833383674E-4]:1.347048075358E-1,(((84[&rate=5.445770833383674E-4]:9.155805885621E-2,85[&rate=5.445770833383674E-4]:9.155805885621E-2)[&rate=5.445770833383674E-4]:2.490673270887E-2,86[&rate=5.445770833383674E-4]:1.164647915651E-1)[&rate=5.445770833383674E-4]:4.678062109402E-2,93[&rate=5.445770833383674E-4]:1.769440427961E-1)[&rate=5.445770833383674E-4]:1.316666522352E-1)[&rate=5.445770833383674E-4]:9.947320827136E-2)[&rate=5.445770833383674E-4]:9.235744251162E-2)[&rate=5.445770833383674E-4]:7.862105316103E-1,((18[&rate=5.445770833383674E-4]:6.075351841484E-1,6[&rate=5.445770833383674E-4]:5.445214855183E-1)[&rate=5.445770833383674E-4]:7.777412446938E-2,(10[&rate=5.445770833383674E-4]:2.726665166973E-1,15[&rate=5.445770833383674E-4]:3.110226810807E-1)[&rate=5.445770833383674E-4]:3.660674494547E-1)[&rate=5.445770833383674E-4]:1.629864044232E-1)[&rate=5.445770833383674E-4]:8.512985525002E-2,3[&rate=5.445770833383674E-4]:8.183570751404E-1)[&rate=5.445770833383674E-4]:6.215811457327E-1,((((110[&rate=5.445770833383674E-4]:7.988974032275E-1,105[&rate=5.445770833383674E-4]:7.769795950085E-1)[&rate=5.445770833383674E-4]:1.699686231251E-1,(((17[&rate=5.445770833383674E-4]:2.47603963343E-1,14[&rate=5.445770833383674E-4]:2.092477989593E-1)[&rate=5.445770833383674E-4]:4.693832682278E-1,(112[&rate=5.445770833383674E-4]:4.030810449004E-1,(30[&rate=5.445770833383674E-4]:2.438732687975E-1,4[&rate=5.445770833383674E-4]:7.127052907145E-2)[&rate=5.445770833383674E-4]:2.742762692538E-1)[&rate=5.445770833383674E-4]:2.755500222867E-1)[&rate=5.445770833383674E-4]:8.251822009546E-2,(113[&rate=5.445770833383674E-4]:7.251256917099E-1,(117[&rate=5.445770833383674E-4]:2.74046607992E-1,9[&rate=5.445770833383674E-4]:2.630877038823E-1)[&rate=5.445770833383674E-4]:4.538188097455E-1)[&rate=5.445770833383674E-4]:3.602359557272E-2)[&rate=5.445770833383674E-4]:2.131961911247E-1)[&rate=5.445770833383674E-4]:3.53328005704E-1,((115[&rate=5.445770833383674E-4]:7.429302571307E-1,((109[&rate=5.445770833383674E-4]:6.181211571717E-1,(107[&rate=5.445770833383674E-4]:4.043559223966E-1,((114[&rate=5.445770833383674E-4]:1.205529138792E-2,104[&rate=5.445770833383674E-4]:7.232926399069E-2)[&rate=5.445770833383674E-4]:1.751075729789E-1,108[&rate=5.445770833383674E-4]:2.446971109423E-1)[&rate=5.445770833383674E-4]:1.56919085427E-1)[&rate=5.445770833383674E-4]:1.945871525833E-1)[&rate=5.445770833383674E-4]:1.82765740569E-1,(13[&rate=5.445770833383674E-4]:4.393407659391E-1,19[&rate=5.445770833383674E-4]:4.776969303228E-1)[&rate=5.445770833383674E-4]:3.642858578289E-1)[&rate=5.445770833383674E-4]:2.149541418455E-2)[&rate=5.445770833383674E-4]:1.509067545457E-1,((116[&rate=5.445770833383674E-4]:5.233557578804E-1,(139[&rate=5.445770833383674E-4]:4.05738601645E-1,(106[&rate=5.445770833383674E-4]:9.664136704168E-2,111[&rate=5.445770833383674E-4]:1.130797232061E-1)[&rate=5.445770833383674E-4]:1.173164126856E-1)[&rate=5.445770833383674E-4]:3.69671950756E-1)[&rate=5.445770833383674E-4]:2.586112975433E-1,(148[&rate=5.445770833383674E-4]:3.83232467663E-1,143[&rate=5.445770833383674E-4]:3.804927416357E-1)[&rate=5.445770833383674E-4]:4.370907521444E-1)[&rate=5.445770833383674E-4]:1.118699562527E-1)[&rate=5.445770833383674E-4]:3.516446916131E-1)[&rate=5.445770833383674E-4]:3.5803662938E-2,(((((140[&rate=5.445770833383674E-4]:5.523175992966E-1,11[&rate=5.445770833383674E-4]:5.714956814883E-1)[&rate=5.445770833383674E-4]:2.730439422962E-1,(23[&rate=5.445770833383674E-4]:7.065619712422E-1,(25[&rate=5.445770833383674E-4]:5.872961270785E-1,20[&rate=5.445770833383674E-4]:5.681180448867E-1)[&rate=5.445770833383674E-4]:1.302247482734E-1)[&rate=5.445770833383674E-4]:2.229091593916E-1)[&rate=5.445770833383674E-4]:3.653230990805E-1,102[&rate=5.445770833383674E-4]:1.441092982076E-1)[&rate=5.445770833383674E-4]:1.123516890511E-1,(24[&rate=5.445770833383674E-4]:1.275184572567E0,(1[&rate=5.445770833383674E-4]:2.944142001058E-1,(28[&rate=5.445770833383674E-4]:1.036357187469E0,21[&rate=5.445770833383674E-4]:1.011699653223E0)[&rate=5.445770833383674E-4]:4.435838249956E-2)[&rate=5.445770833383674E-4]:1.999484546527E-1)[&rate=5.445770833383674E-4]:1.429202503083E-1)[&rate=5.445770833383674E-4]:2.884044176359E-2,((144[&rate=5.445770833383674E-4]:3.517235190388E-1,(145[&rate=5.445770833383674E-4]:1.133991982144E-1,141[&rate=5.445770833383674E-4]:1.106594721868E-1)[&rate=5.445770833383674E-4]:2.438037728793E-1)[&rate=5.445770833383674E-4]:3.386924815541E-1,142[&rate=5.445770833383674E-4]:6.958954526478E-1)[&rate=5.445770833383674E-4]:8.359813188403E-1)[&rate=5.445770833383674E-4]:4.203115287448E-3)[&rate=5.445770833383674E-4]:1.531734025907E-1)[&rate=5.445770833383674E-4]:4.804160967329E-1)[&rate=5.445770833383674E-4]:4.435074839903E-1,(((22[&rate=5.445770833383674E-4]:3.097550744462E-1,27[&rate=5.445770833383674E-4]:3.261934306106E-1)[&rate=5.445770833383674E-4]:5.004414130026E-1,(31[&rate=5.445770833383674E-4]:8.464538704719E-1,((7[&rate=5.445770833383674E-4]:3.597282816836E-1,8[&rate=5.445770833383674E-4]:3.597282816836E-1)[&rate=5.445770833383674E-4]:1.331252118607E-1,26[&rate=5.445770833383674E-4]:5.997028086129E-1)[&rate=5.445770833383674E-4]:2.029154454206E-1)[&rate=5.445770833383674E-4]:1.853713752503E-2)[&rate=5.445770833383674E-4]:5.23780046253E-1,2[&rate=5.445770833383674E-4]:1.161373793976E0)[&rate=5.445770833383674E-4]:1.183309925429E0)[&rate=5.445770833383674E-4]:4.534509105947E-2)[&rate=5.445770833383674E-4]:3.482233392328E-3,(146[&rate=5.445770833383674E-4]:5.284944433238E-1,(147[&rate=5.445770833383674E-4]:3.457356117067E-1,16[&rate=5.445770833383674E-4]:2.373851488644E0)[&rate=5.445770833383674E-4]:1.199173015626E-1)[&rate=5.445770833383674E-4]:2.85093769378E-2)[&rate=5.445770833383674E-4]:4.714238048799E-3,40[&rate=5.445770833383674E-4]:4.414994790755E-1)[&rate=5.445770833383674E-4]:3.666714345594E-1)[&rate=5.445770833383674E-4]:7.505431568234E-2)[&rate=5.445770833383674E-4]:3.470283025073E-1,(((127[&rate=5.445770833383674E-4]:2.576200751189E0,35[&rate=5.445770833383674E-4]:9.077463518201E-3)[&rate=5.445770833383674E-4]:6.292701616395E-3,121[&rate=5.445770833383674E-4]:2.141397562395E0)[&rate=5.445770833383674E-4]:6.962615602261E-2,((((((46[&rate=5.445770833383674E-4]:3.651102669021E-1,((42[&rate=5.445770833383674E-4]:2.383458586615E-1,41[&rate=5.445770833383674E-4]:2.328813777872E-1)[&rate=5.445770833383674E-4]:3.040222855514E-2,48[&rate=5.445770833383674E-4]:3.069994533369E-1)[&rate=5.445770833383674E-4]:4.718185181676E-2)[&rate=5.445770833383674E-4]:8.810540582938E-3,43[&rate=5.445770833383674E-4]:3.739208074851E-1)[&rate=5.445770833383674E-4]:2.342382755866E-1,((49[&rate=5.445770833383674E-4]:3.811283998233E-1,50[&rate=5.445770833383674E-4]:3.811283998233E-1)[&rate=5.445770833383674E-4]:1.895654506326E-1,((44[&rate=5.445770833383674E-4]:2.436485771374E-1,47[&rate=5.445770833383674E-4]:2.491130580117E-1)[&rate=5.445770833383674E-4]:3.257258330133E-1,51[&rate=5.445770833383674E-4]:5.475164866535E-1)[&rate=5.445770833383674E-4]:2.864184467663E-2)[&rate=5.445770833383674E-4]:4.678347370052E-3)[&rate=5.445770833383674E-4]:2.611450006757E-2,45[&rate=5.445770833383674E-4]:6.260768618278E-1)[&rate=5.445770833383674E-4]:1.538587703192E-1,((((65[&rate=5.445770833383674E-4]:1.730937148014E-1,64[&rate=5.445770833383674E-4]:3.237786463081E-1)[&rate=5.445770833383674E-4]:2.669910114661E-2,(62[&rate=5.445770833383674E-4]:2.075047711655E-1,60[&rate=5.445770833383674E-4]:1.572394924771E-2)[&rate=5.445770833383674E-4]:1.840688667003E-1)[&rate=5.445770833383674E-4]:5.408470110534E-1,(61[&rate=5.445770833383674E-4]:8.346865252774E-2,63[&rate=5.445770833383674E-4]:4.237276211669E-2)[&rate=5.445770833383674E-4]:8.489519963914E-1)[&rate=5.445770833383674E-4]:5.931543719785E-1,(((132[&rate=5.445770833383674E-4]:1.363127511976E-1,(129[&rate=5.445770833383674E-4]:7.66265167345E-2,(130[&rate=5.445770833383674E-4]:4.834115055598E-2,131[&rate=5.445770833383674E-4]:5.108087658334E-2)[&rate=5.445770833383674E-4]:2.828536617853E-2)[&rate=5.445770833383674E-4]:5.694650843574E-2)[&rate=5.445770833383674E-4]:4.26898045126E-1,(118[&rate=5.445770833383674E-4]:4.822573973835E-1,69[&rate=5.445770833383674E-4]:4.932163014932E-1)[&rate=5.445770833383674E-4]:2.151999742826E-1)[&rate=5.445770833383674E-4]:7.617153560089E-1,128[&rate=5.445770833383674E-4]:1.319446700278E0)[&rate=5.445770833383674E-4]:6.640229322263E-2)[&rate=5.445770833383674E-4]:1.67482850938E-1)[&rate=5.445770833383674E-4]:5.788566006534E-2,36[&rate=5.445770833383674E-4]:1.290257236818E-1)[&rate=5.445770833383674E-4]:2.545939941205E-3)[&rate=5.445770833383674E-4]:4.745857532228E-1)[&rate=5.445770833383674E-4]:1.178773931769E-1,((((((133[&rate=5.445770833383674E-4]:6.691094745864E-1,(134[&rate=5.445770833383674E-4]:6.199196818948E-1,137[&rate=5.445770833383674E-4]:6.91152558607E-1)[&rate=5.445770833383674E-4]:1.905280639046E-2)[&rate=5.445770833383674E-4]:6.842456532573E-1,53[&rate=5.445770833383674E-4]:5.712756308755E-1)[&rate=5.445770833383674E-4]:9.122743164117E-2,(52[&rate=5.445770833383674E-4]:5.521635095292E-1,(103[&rate=5.445770833383674E-4]:7.497198292232E-1,(29[&rate=5.445770833383674E-4]:7.2155624209E-1,(5[&rate=5.445770833383674E-4]:2.881941680626E-1,12[&rate=5.445770833383674E-4]:3.26550332446E-1)[&rate=5.445770833383674E-4]:2.881565945754E-1)[&rate=5.445770833383674E-4]:2.61040299462E-1)[&rate=5.445770833383674E-4]:1.466737414867E0)[&rate=5.445770833383674E-4]:1.185362742989E-1)[&rate=5.445770833383674E-4]:1.377657889018E-1,(((74[&rate=5.445770833383674E-4]:5.361824396072E-1,(70[&rate=5.445770833383674E-4]:4.952158728893E-1,76[&rate=5.445770833383674E-4]:5.335720372728E-1)[&rate=5.445770833383674E-4]:2.610402334396E-3)[&rate=5.445770833383674E-4]:6.721041957232E-2,75[&rate=5.445770833383674E-4]:6.033928591795E-1)[&rate=5.445770833383674E-4]:1.860553085337E-1,((((71[&rate=5.445770833383674E-4]:1.613843927455E-1,82[&rate=5.445770833383674E-4]:1.970008311016E-1)[&rate=5.445770833383674E-4]:2.989352685077E-3,(79[&rate=5.445770833383674E-4]:1.694107605851E-1,(72[&rate=5.445770833383674E-4]:2.162952435696E-3,78[&rate=5.445770833383674E-4]:2.408076065501E-2)[&rate=5.445770833383674E-4]:1.453299999301E-1)[&rate=5.445770833383674E-4]:2.236024511957E-2)[&rate=5.445770833383674E-4]:3.272560313058E-1,(73[&rate=5.445770833383674E-4]:1.777433596882E-1,77[&rate=5.445770833383674E-4]:1.722639076335E-1)[&rate=5.445770833383674E-4]:3.82379567733E-1)[&rate=5.445770833383674E-4]:9.211846788465E-2,(80[&rate=5.445770833383674E-4]:1.462755024018E-1,81[&rate=5.445770833383674E-4]:1.462755024018E-1)[&rate=5.445770833383674E-4]:4.56650824411E-1)[&rate=5.445770833383674E-4]:1.372067724073E-1)[&rate=5.445770833383674E-4]:7.572837423173E-1)[&rate=5.445770833383674E-4]:1.536812958528E-1,125[&rate=5.445770833383674E-4]:7.4356763361E-1)[&rate=5.445770833383674E-4]:1.895044838989E-1,((59[&rate=5.445770833383674E-4]:4.631079452107E-1,(((55[&rate=5.445770833383674E-4]:2.818563045481E-1,56[&rate=5.445770833383674E-4]:2.818563045481E-1)[&rate=5.445770833383674E-4]:1.575667612558E-2,((54[&rate=5.445770833383674E-4]:2.3024939663E-1,58[&rate=5.445770833383674E-4]:2.876264458103E-1)[&rate=5.445770833383674E-4]:2.516303668927E-2,37[&rate=5.445770833383674E-4]:3.319151655597E-1)[&rate=5.445770833383674E-4]:1.214590254581E-2)[&rate=5.445770833383674E-4]:3.503501826537E-2,57[&rate=5.445770833383674E-4]:3.435769606878E-1)[&rate=5.445770833383674E-4]:1.2226322496E-1)[&rate=5.445770833383674E-4]:1.678105759949E-1,68[&rate=5.445770833383674E-4]:5.817381933366E-1)[&rate=5.445770833383674E-4]:1.846672575056E-1)[&rate=5.445770833383674E-4]:4.58774654487E-1)[&rate=5.445770833383674E-4]:2.750637376549E-1)[&rate=5.445770833383674E-4]:1.340659117321E-1)[&rate=5.445770833383674E-4]:4.144904269683E-2,(33[&rate=5.445770833383674E-4]:2.308293579243E-1,32[&rate=5.445770833383674E-4]:2.253499058696E-1)[&rate=5.445770833383674E-4]:1.775674692202E-2);
tree STATE_66150000 [&joint=-20972.937553722153,lnP=-20972.937553722153] = [&R] ((34[&rate=5.980650348995029E-4]:4.47050509675E-2,((((38[&rate=5.980650348995029E-4]:8.860449296534E-1,(((99[&rate=5.980650348995029E-4]:5.317744693261E-1,96[&rate=5.980650348995029E-4]:4.962553436432E-1)[&rate=5.980650348995029E-4]:1.77822062528E-1,(((95[&rate=5.980650348995029E-4]:4.445386051253E-1,(94[&rate=5.980650348995029E-4]:2.718071150001E-1,100[&rate=5.980650348995029E-4]:2.718071150001E-1)[&rate=5.980650348995029E-4]:8.803203657313E-2)[&rate=5.980650348995029E-4]:1.394322638822E-1,98[&rate=5.980650348995029E-4]:5.730419072588E-1)[&rate=5.980650348995029E-4]:1.285596653792E-2,(101[&rate=5.980650348995029E-4]:5.906119963485E-1,((((((((93[&rate=5.980650348995029E-4]:4.537810992917E-2,84[&rate=5.980650348995029E-4]:3.167947979216E-2)[&rate=5.980650348995029E-4]:5.677506024507E-2,85[&rate=5.980650348995029E-4]:8.845454003723E-2)[&rate=5.980650348995029E-4]:1.705649289455E-2,86[&rate=5.980650348995029E-4]:1.055110329318E-1)[&rate=5.980650348995029E-4]:4.056976801971E-2,((92[&rate=5.980650348995029E-4]:9.522822231129E-2,(90[&rate=5.980650348995029E-4]:6.41763410132E-2,91[&rate=5.980650348995029E-4]:6.41763410132E-2)[&rate=5.980650348995029E-4]:3.105188129809E-2)[&rate=5.980650348995029E-4]:5.029399783485E-2,87[&rate=5.980650348995029E-4]:1.318235900091E-1)[&rate=5.980650348995029E-4]:1.425721094236E-2)[&rate=5.980650348995029E-4]:1.987510868114E-1,((88[&rate=5.980650348995029E-4]:3.414000975432E-2,89[&rate=5.980650348995029E-4]:4.783863989133E-2)[&rate=5.980650348995029E-4]:7.493727519532E-2,83[&rate=5.980650348995029E-4]:1.090772849496E-1)[&rate=5.980650348995029E-4]:2.357546028132E-1)[&rate=5.980650348995029E-4]:7.664837111731E-1,3[&rate=5.980650348995029E-4]:5.715895715389E-1)[&rate=5.980650348995029E-4]:2.447025986364E-2,(((10[&rate=5.980650348995029E-4]:1.923564778576E-1,15[&rate=5.980650348995029E-4]:2.307126422411E-1)[&rate=5.980650348995029E-4]:2.012422085136E-1,6[&rate=5.980650348995029E-4]:3.771603302069E-1)[&rate=5.980650348995029E-4]:1.199547660258E-1,18[&rate=5.980650348995029E-4]:5.601287948629E-1)[&rate=5.980650348995029E-4]:1.509995296903E-1)[&rate=5.980650348995029E-4]:6.145878033416E-1,((((113[&rate=5.980650348995029E-4]:7.869756113008E-1,(((9[&rate=5.980650348995029E-4]:7.322541268929E-1,((30[&rate=5.980650348995029E-4]:2.920089987021E-1,4[&rate=5.980650348995029E-4]:1.194062589761E-1)[&rate=5.980650348995029E-4]:4.624622612998E-1,(112[&rate=5.980650348995029E-4]:4.37742771784E-1,117[&rate=5.980650348995029E-4]:4.404824978115E-1)[&rate=5.980650348995029E-4]:2.016599950671E-1)[&rate=5.980650348995029E-4]:1.010705381239E-1)[&rate=5.980650348995029E-4]:2.9245129915E-2,(110[&rate=5.980650348995029E-4]:7.208642323065E-1,105[&rate=5.980650348995029E-4]:6.989464240874E-1)[&rate=5.980650348995029E-4]:4.337475052869E-2)[&rate=5.980650348995029E-4]:1.114475611909E-2,(17[&rate=5.980650348995029E-4]:4.53579627643E-1,14[&rate=5.980650348995029E-4]:4.152234632593E-1)[&rate=5.980650348995029E-4]:3.656397277497E-1)[&rate=5.980650348995029E-4]:6.112420291828E-3)[&rate=5.980650348995029E-4]:3.178892319296E-1,((((148[&rate=5.980650348995029E-4]:2.648521743492E-1,143[&rate=5.980650348995029E-4]:2.621124483218E-1)[&rate=5.980650348995029E-4]:3.959338345297E-1,(106[&rate=5.980650348995029E-4]:2.448425996369E-1,(111[&rate=5.980650348995029E-4]:2.556231267072E-1,139[&rate=5.980650348995029E-4]:4.309655924606E-1)[&rate=5.980650348995029E-4]:5.657829094079E-3)[&rate=5.980650348995029E-4]:4.378612174611E-1)[&rate=5.980650348995029E-4]:9.428623652912E-2,116[&rate=5.980650348995029E-4]:7.167160810244E-1)[&rate=5.980650348995029E-4]:2.821282312118E-1,(115[&rate=5.980650348995029E-4]:7.189411381087E-1,((109[&rate=5.980650348995029E-4]:4.13156905434E-1,(108[&rate=5.980650348995029E-4]:3.594670480017E-1,((114[&rate=5.980650348995029E-4]:1.041208313297E-1,104[&rate=5.980650348995029E-4]:1.643948039325E-1)[&rate=5.980650348995029E-4]:1.892601894575E-1,107[&rate=5.980650348995029E-4]:3.5365499339E-1)[&rate=5.980650348995029E-4]:8.551780639056E-3)[&rate=5.980650348995029E-4]:3.177204921319E-2)[&rate=5.980650348995029E-4]:3.410530527571E-1,(13[&rate=5.980650348995029E-4]:4.949210507524E-1,19[&rate=5.980650348995029E-4]:5.33277215136E-1)[&rate=5.980650348995029E-4]:2.62028633466E-1)[&rate=5.980650348995029E-4]:4.418323471221E-2)[&rate=5.980650348995029E-4]:2.799031741275E-1)[&rate=5.980650348995029E-4]:2.382875017242E-2)[&rate=5.980650348995029E-4]:1.550907475591E-2,((144[&rate=5.980650348995029E-4]:3.696138010778E-1,(145[&rate=5.980650348995029E-4]:1.17707403355E-1,141[&rate=5.980650348995029E-4]:1.149676773275E-1)[&rate=5.980650348995029E-4]:2.573858497777E-1)[&rate=5.980650348995029E-4]:1.830658734418E-1,142[&rate=5.980650348995029E-4]:5.581591265746E-1)[&rate=5.980650348995029E-4]:7.34817531138E-1)[&rate=5.980650348995029E-4]:8.280885169367E-2,((102[&rate=5.980650348995029E-4]:5.982747202256E-3,((1[&rate=5.980650348995029E-4]:4.542169721074E-2,(28[&rate=5.980650348995029E-4]:4.192006209892E-1,21[&rate=5.980650348995029E-4]:3.945430867428E-1)[&rate=5.980650348995029E-4]:4.125224460845E-1)[&rate=5.980650348995029E-4]:4.208350491222E-2,24[&rate=5.980650348995029E-4]:8.683271199312E-1)[&rate=5.980650348995029E-4]:2.992994628874E-1)[&rate=5.980650348995029E-4]:2.533030816558E-2,((140[&rate=5.980650348995029E-4]:4.800176428047E-1,11[&rate=5.980650348995029E-4]:4.991957249964E-1)[&rate=5.980650348995029E-4]:2.454783373321E-1,((25[&rate=5.980650348995029E-4]:5.810736533556E-1,20[&rate=5.980650348995029E-4]:5.618955711639E-1)[&rate=5.980650348995029E-4]:2.124376108646E-1,23[&rate=5.980650348995029E-4]:7.825523601106E-1)[&rate=5.980650348995029E-4]:4.705320906708E-2)[&rate=5.980650348995029E-4]:3.523924176968E-1)[&rate=5.980650348995029E-4]:9.789711157268E-2)[&rate=5.980650348995029E-4]:8.417719383098E-2)[&rate=5.980650348995029E-4]:3.82704087632E-1)[&rate=5.980650348995029E-4]:8.400347358957E-1)[&rate=5.980650348995029E-4]:1.018407345601E-1)[&rate=5.980650348995029E-4]:2.260206164166E-1,(((2[&rate=5.980650348995029E-4]:8.994538704722E-1,((((7[&rate=5.980650348995029E-4]:2.08191212351E-1,8[&rate=5.980650348995029E-4]:2.08191212351E-1)[&rate=5.980650348995029E-4]:1.780411894771E-1,26[&rate=5.980650348995029E-4]:4.930817168967E-1)[&rate=5.980650348995029E-4]:2.683170038882E-1,31[&rate=5.980650348995029E-4]:8.052343372233E-1)[&rate=5.980650348995029E-4]:8.023947982214E-2,(22[&rate=5.980650348995029E-4]:4.018716977313E-1,27[&rate=5.980650348995029E-4]:4.183100538957E-1)[&rate=5.980650348995029E-4]:4.288075987661E-1)[&rate=5.980650348995029E-4]:2.413773137008E-1)[&rate=5.980650348995029E-4]:1.666161329992E0,97[&rate=5.980650348995029E-4]:5.378511462686E-1)[&rate=5.980650348995029E-4]:4.241530772955E-2,((((147[&rate=5.980650348995029E-4]:6.176997498661E-1,39[&rate=5.980650348995029E-4]:5.603227006857E-1)[&rate=5.980650348995029E-4]:2.702465606127E-2,146[&rate=5.980650348995029E-4]:7.075659359819E-1)[&rate=5.980650348995029E-4]:1.201236593449E-2,16[&rate=5.980650348995029E-4]:2.684852648799E0)[&rate=5.980650348995029E-4]:5.330615959447E-3,40[&rate=5.980650348995029E-4]:6.046903386409E-1)[&rate=5.980650348995029E-4]:4.66143667234E-2)[&rate=5.980650348995029E-4]:1.340392188628E-1)[&rate=5.980650348995029E-4]:1.690070163553E-1)[&rate=5.980650348995029E-4]:3.12028971366E-1,(((47[&rate=5.980650348995029E-4]:6.9902098513E-1,((44[&rate=5.980650348995029E-4]:6.28940448981E-1,45[&rate=5.980650348995029E-4]:6.262082085439E-1)[&rate=5.980650348995029E-4]:6.354655780098E-2,((51[&rate=5.980650348995029E-4]:6.155344192931E-1,((46[&rate=5.980650348995029E-4]:5.439150883284E-1,43[&rate=5.980650348995029E-4]:5.439150883284E-1)[&rate=5.980650348995029E-4]:2.561722904636E-2,((41[&rate=5.980650348995029E-4]:4.474753191624E-1,42[&rate=5.980650348995029E-4]:4.529398000367E-1)[&rate=5.980650348995029E-4]:1.525139903299E-2,48[&rate=5.980650348995029E-4]:5.064425651899E-1)[&rate=5.980650348995029E-4]:5.216079043631E-2)[&rate=5.980650348995029E-4]:7.332450628986E-2)[&rate=5.980650348995029E-4]:6.85387036674E-3,(49[&rate=5.980650348995029E-4]:4.882970413677E-1,50[&rate=5.980650348995029E-4]:4.882970413677E-1)[&rate=5.980650348995029E-4]:1.286267674179E-1)[&rate=5.980650348995029E-4]:4.824079362496E-2)[&rate=5.980650348995029E-4]:1.069497473704E-3)[&rate=5.980650348995029E-4]:2.176745026466E-1,((((130[&rate=5.980650348995029E-4]:2.273061541391E-1,(129[&rate=5.980650348995029E-4]:1.860572665012E-1,132[&rate=5.980650348995029E-4]:1.887969925285E-1)[&rate=5.980650348995029E-4]:4.124888763796E-2)[&rate=5.980650348995029E-4]:7.115591931484E-2,131[&rate=5.980650348995029E-4]:3.012017994813E-1)[&rate=5.980650348995029E-4]:2.576013761142E-1,(69[&rate=5.980650348995029E-4]:4.878714520545E-1,118[&rate=5.980650348995029E-4]:4.769125479449E-1)[&rate=5.980650348995029E-4]:2.161372029932E-1)[&rate=5.980650348995029E-4]:9.716237762931E-1,((((64[&rate=5.980650348995029E-4]:3.041218188281E-1,(60[&rate=5.980650348995029E-4]:4.619190647351E-2,62[&rate=5.980650348995029E-4]:2.379727283913E-1)[&rate=5.980650348995029E-4]:1.072449808479E-1)[&rate=5.980650348995029E-4]:8.252224111758E-2,65[&rate=5.980650348995029E-4]:2.35959128439E-1)[&rate=5.980650348995029E-4]:1.735629824869E-1,(61[&rate=5.980650348995029E-4]:1.115438644259E-1,63[&rate=5.980650348995029E-4]:7.044797401481E-2)[&rate=5.980650348995029E-4]:4.897590684177E-1)[&rate=5.980650348995029E-4]:1.058282939614E0,128[&rate=5.980650348995029E-4]:1.519859845061E0)[&rate=5.980650348995029E-4]:5.0876547734E-3)[&rate=5.980650348995029E-4]:1.569474789226E-1)[&rate=5.980650348995029E-4]:1.235974751145E-1,((35[&rate=5.980650348995029E-4]:3.478852497151E-2,36[&rate=5.980650348995029E-4]:8.136386743727E-2)[&rate=5.980650348995029E-4]:7.857709961886E-2,(127[&rate=5.980650348995029E-4]:2.471434424534E0,121[&rate=5.980650348995029E-4]:2.030338534124E0)[&rate=5.980650348995029E-4]:2.090544877271E-1)[&rate=5.980650348995029E-4]:1.63359705993E-1)[&rate=5.980650348995029E-4]:3.189831239206E-1)[&rate=5.980650348995029E-4]:2.929726994812E-1,32[&rate=5.980650348995029E-4]:3.749647135997E-3)[&rate=5.980650348995029E-4]:1.026878433146E-2,33[&rate=5.980650348995029E-4]:1.949788352218E-2)[&rate=5.980650348995029E-4]:8.768811280956E-3)[&rate=5.980650348995029E-4]:3.740474108146E-2,(((67[&rate=5.980650348995029E-4]:3.145106734459E-1,((124[&rate=5.980650348995029E-4]:2.828418829401E-1,123[&rate=5.980650348995029E-4]:2.855741233772E-1)[&rate=5.980650348995029E-4]:1.148410123238E-1,122[&rate=5.980650348995029E-4]:4.00415135701E-1)[&rate=5.980650348995029E-4]:4.153680880856E-1)[&rate=5.980650348995029E-4]:1.042940117351E-1,(66[&rate=5.980650348995029E-4]:1.928377306716E-1,(((((138[&rate=5.980650348995029E-4]:1.741582284508E-1,136[&rate=5.980650348995029E-4]:4.265137913559E-2)[&rate=5.980650348995029E-4]:4.787874877388E-1,135[&rate=5.980650348995029E-4]:4.529457161895E-1)[&rate=5.980650348995029E-4]:2.673768829196E-1,119[&rate=5.980650348995029E-4]:1.068267804589E0)[&rate=5.980650348995029E-4]:5.336955395377E-1,120[&rate=5.980650348995029E-4]:1.506072933167E0)[&rate=5.980650348995029E-4]:4.751146710816E-1,126[&rate=5.980650348995029E-4]:1.291375492564E0)[&rate=5.980650348995029E-4]:1.486364277924E-1)[&rate=5.980650348995029E-4]:2.259669545094E-1)[&rate=5.980650348995029E-4]:4.372026106819E-1,((((53[&rate=5.980650348995029E-4]:6.616589517398E-1,(52[&rate=5.980650348995029E-4]:2.705734881574E-1,(103[&rate=5.980650348995029E-4]:5.389052611677E-1,(29[&rate=5.980650348995029E-4]:5.265163511041E-1,(5[&rate=5.980650348995029E-4]:1.142772853026E-1,12[&rate=5.980650348995029E-4]:1.526334496861E-1)[&rate=5.980650348995029E-4]:2.670335863495E-1)[&rate=5.980650348995029E-4]:2.452656223924E-1)[&rate=5.980650348995029E-4]:1.395961961551E0)[&rate=5.980650348995029E-4]:3.992821848938E-1)[&rate=5.980650348995029E-4]:2.302387430356E-1,((134[&rate=5.980650348995029E-4]:4.635748634963E-1,(133[&rate=5.980650348995029E-4]:3.704382538607E-1,137[&rate=5.980650348995029E-4]:4.115341442718E-1)[&rate=5.980650348995029E-4]:1.232735959368E-1)[&rate=5.980650348995029E-4]:1.086207679654E0,((75[&rate=5.980650348995029E-4]:6.532933311122E-1,((70[&rate=5.980650348995029E-4]:5.202336580562E-1,76[&rate=5.980650348995029E-4]:5.585898224396E-1)[&rate=5.980650348995029E-4]:5.683190646949E-2,74[&rate=5.980650348995029E-4]:6.154217289091E-1)[&rate=5.980650348995029E-4]:3.787160220306E-2)[&rate=5.980650348995029E-4]:2.501512385306E-1,((73[&rate=5.980650348995029E-4]:3.817741326189E-1,(((82[&rate=5.980650348995029E-4]:2.187644646573E-1,71[&rate=5.980650348995029E-4]:1.831480263012E-1)[&rate=5.980650348995029E-4]:2.427061099401E-2,(78[&rate=5.980650348995029E-4]:1.793965667474E-1,72[&rate=5.980650348995029E-4]:1.574787585281E-1)[&rate=5.980650348995029E-4]:5.541933082177E-2)[&rate=5.980650348995029E-4]:2.480504853759E-2,79[&rate=5.980650348995029E-4]:2.596209461068E-1)[&rate=5.980650348995029E-4]:8.105729610129E-2)[&rate=5.980650348995029E-4]:1.426031944554E-1,(77[&rate=5.980650348995029E-4]:5.123266584233E-1,(80[&rate=5.980650348995029E-4]:1.132242142913E-1,81[&rate=5.980650348995029E-4]:1.132242142913E-1)[&rate=5.980650348995029E-4]:3.552668276936E-1)[&rate=5.980650348995029E-4]:6.571216596357E-3)[&rate=5.980650348995029E-4]:3.790672425685E-1)[&rate=5.980650348995029E-4]:6.408585214522E-1)[&rate=5.980650348995029E-4]:9.405766229251E-2)[&rate=5.980650348995029E-4]:2.290618024892E-1,125[&rate=5.980650348995029E-4]:9.105769836034E-1)[&rate=5.980650348995029E-4]:3.334123608702E-1,((59[&rate=5.980650348995029E-4]:4.542869673939E-1,((56[&rate=5.980650348995029E-4]:2.459066896112E-1,55[&rate=5.980650348995029E-4]:2.459066896112E-1)[&rate=5.980650348995029E-4]:1.367015625668E-1,((54[&rate=5.980650348995029E-4]:2.227223899813E-1,(37[&rate=5.980650348995029E-4]:1.763683207163E-1,57[&rate=5.980650348995029E-4]:1.408491950333E-1)[&rate=5.980650348995029E-4]:1.228568015054E-1)[&rate=5.980650348995029E-4]:1.120552833332E-1,58[&rate=5.980650348995029E-4]:3.921547224948E-1)[&rate=5.980650348995029E-4]:1.777593405484E-2)[&rate=5.980650348995029E-4]:6.348199390439E-2)[&rate=5.980650348995029E-4]:3.133832373877E-1,68[&rate=5.980650348995029E-4]:7.184898769127E-1)[&rate=5.980650348995029E-4]:3.588328008941E-1)[&rate=5.980650348995029E-4]:3.264052558284E-1)[&rate=5.980650348995029E-4]:8.91161948161E-2);
tree STATE_66240000 [&joint=-21002.554951884293,lnP=-21002.554951884293] = [&R] ((((34[&rate=5.902538961351114E-4]:8.509585467511E-3,((((53[&rate=5.902538961351114E-4]:6.085346219746E-1,(52[&rate=5.902538961351114E-4]:4.210859042027E-1,(103[&rate=5.902538961351114E-4]:5.358982617977E-1,(29[&rate=5.902538961351114E-4]:5.195229609624E-1,(5[&rate=5.902538961351114E-4]:1.517747136181E-1,12[&rate=5.902538961351114E-4]:1.901308780016E-1)[&rate=5.902538961351114E-4]:2.225427678923E-1)[&rate=5.902538961351114E-4]:2.492520131641E-1)[&rate=5.902538961351114E-4]:1.549481376966E0)[&rate=5.902538961351114E-4]:1.956454390833E-1)[&rate=5.902538961351114E-4]:1.825275551067E-1,(((137[&rate=5.902538961351114E-4]:3.879365112944E-1,133[&rate=5.902538961351114E-4]:3.468406208834E-1)[&rate=5.902538961351114E-4]:1.824454127609E-1,134[&rate=5.902538961351114E-4]:4.991490473431E-1)[&rate=5.902538961351114E-4]:1.039029663672E0,((((74[&rate=5.902538961351114E-4]:4.898157977939E-1,76[&rate=5.902538961351114E-4]:4.898157977939E-1)[&rate=5.902538961351114E-4]:1.998236767404E-2,70[&rate=5.902538961351114E-4]:4.714420010845E-1)[&rate=5.902538961351114E-4]:5.570770395924E-3,75[&rate=5.902538961351114E-4]:5.153689358638E-1)[&rate=5.902538961351114E-4]:1.93701916949E-1,(((72[&rate=5.902538961351114E-4]:3.547563535125E-1,(82[&rate=5.902538961351114E-4]:2.962541186202E-1,78[&rate=5.902538961351114E-4]:2.880349405381E-1)[&rate=5.902538961351114E-4]:8.863922119366E-2)[&rate=5.902538961351114E-4]:1.053804739022E-1,(71[&rate=5.902538961351114E-4]:2.127506975569E-1,79[&rate=5.902538961351114E-4]:2.401479578309E-1)[&rate=5.902538961351114E-4]:2.419066778031E-1)[&rate=5.902538961351114E-4]:5.966511723413E-2,((77[&rate=5.902538961351114E-4]:4.117359537983E-1,73[&rate=5.902538961351114E-4]:4.17215405853E-1)[&rate=5.902538961351114E-4]:1.003216376173E-1,(80[&rate=5.902538961351114E-4]:1.689862138697E-1,81[&rate=5.902538961351114E-4]:1.689862138697E-1)[&rate=5.902538961351114E-4]:2.992357611074E-1)[&rate=5.902538961351114E-4]:6.527859980865E-2)[&rate=5.902538961351114E-4]:1.262552095339E-1)[&rate=5.902538961351114E-4]:8.236284061473E-1)[&rate=5.902538961351114E-4]:4.825976733218E-3)[&rate=5.902538961351114E-4]:3.072025187874E-1,125[&rate=5.902538961351114E-4]:8.878821822075E-1)[&rate=5.902538961351114E-4]:5.110842442863E-1,(((56[&rate=5.902538961351114E-4]:4.90046034532E-1,55[&rate=5.902538961351114E-4]:4.90046034532E-1)[&rate=5.902538961351114E-4]:1.768509559206E-1,(59[&rate=5.902538961351114E-4]:4.612739170082E-1,((37[&rate=5.902538961351114E-4]:2.766914369171E-2,58[&rate=5.902538961351114E-4]:8.543460631599E-3)[&rate=5.902538961351114E-4]:4.128059514098E-1,(57[&rate=5.902538961351114E-4]:3.572519207215E-1,54[&rate=5.902538961351114E-4]:3.162683141642E-1)[&rate=5.902538961351114E-4]:4.770404869686E-2)[&rate=5.902538961351114E-4]:5.905018802693E-2)[&rate=5.902538961351114E-4]:2.13819794756E-1)[&rate=5.902538961351114E-4]:5.269388658656E-1,68[&rate=5.902538961351114E-4]:1.152852249761E0)[&rate=5.902538961351114E-4]:7.94475100663E-2)[&rate=5.902538961351114E-4]:1.869441620428E-1)[&rate=5.902538961351114E-4]:3.761635707722E-5,(((((126[&rate=5.902538961351114E-4]:4.152689542286E-1,(119[&rate=5.902538961351114E-4]:1.067257036711E0,((138[&rate=5.902538961351114E-4]:3.498377435141E-1,136[&rate=5.902538961351114E-4]:2.183308941989E-1)[&rate=5.902538961351114E-4]:2.585341490616E-1,135[&rate=5.902538961351114E-4]:4.083718925757E-1)[&rate=5.902538961351114E-4]:3.109399386558E-1)[&rate=5.902538961351114E-4]:1.337144401615E-1)[&rate=5.902538961351114E-4]:6.820038289952E-1,120[&rate=5.902538961351114E-4]:1.787084894909E0)[&rate=5.902538961351114E-4]:4.905595927279E-1,(67[&rate=5.902538961351114E-4]:2.376927290468E-1,((124[&rate=5.902538961351114E-4]:1.390036897634E-1,123[&rate=5.902538961351114E-4]:1.417359302006E-1)[&rate=5.902538961351114E-4]:6.803417846549E-2,122[&rate=5.902538961351114E-4]:2.097701086661E-1)[&rate=5.902538961351114E-4]:5.291951707214E-1)[&rate=5.902538961351114E-4]:1.029654572199E-1)[&rate=5.902538961351114E-4]:2.133896307793E-2,66[&rate=5.902538961351114E-4]:3.619971493446E-1)[&rate=5.902538961351114E-4]:4.329166718288E-1,((((40[&rate=5.902538961351114E-4]:7.733883660931E-1,((96[&rate=5.902538961351114E-4]:3.313413894428E-1,99[&rate=5.902538961351114E-4]:3.668605151257E-1)[&rate=5.902538961351114E-4]:4.684170192195E-1,(((94[&rate=5.902538961351114E-4]:3.498969240114E-1,100[&rate=5.902538961351114E-4]:3.498969240114E-1)[&rate=5.902538961351114E-4]:1.134921825575E-1,95[&rate=5.902538961351114E-4]:5.480885601209E-1)[&rate=5.902538961351114E-4]:1.992898772337E-1,98[&rate=5.902538961351114E-4]:7.364494756059E-1)[&rate=5.902538961351114E-4]:7.69701352421E-2)[&rate=5.902538961351114E-4]:8.838405579142E-2)[&rate=5.902538961351114E-4]:3.391794174665E-2,((146[&rate=5.902538961351114E-4]:8.097725224297E-1,(((31[&rate=5.902538961351114E-4]:5.686062165349E-1,((22[&rate=5.902538961351114E-4]:1.956835812408E-1,27[&rate=5.902538961351114E-4]:2.121219374052E-1)[&rate=5.902538961351114E-4]:1.966490136222E-1,2[&rate=5.902538961351114E-4]:2.197298551369E-1)[&rate=5.902538961351114E-4]:1.214791011239E-1)[&rate=5.902538961351114E-4]:2.089521988732E-1,(7[&rate=5.902538961351114E-4]:7.461251668754E-2,8[&rate=5.902538961351114E-4]:7.461251668754E-2)[&rate=5.902538961351114E-4]:5.522609672137E-1)[&rate=5.902538961351114E-4]:1.05187867689E-1,26[&rate=5.902538961351114E-4]:8.389106666587E-1)[&rate=5.902538961351114E-4]:1.990930723201E0)[&rate=5.902538961351114E-4]:6.746580815284E-2,(16[&rate=5.902538961351114E-4]:2.601024903674E0,(((101[&rate=5.902538961351114E-4]:1.003313061752E0,((((88[&rate=5.902538961351114E-4]:1.293470800479E-1,89[&rate=5.902538961351114E-4]:1.43045710185E-1)[&rate=5.902538961351114E-4]:3.452273453013E-1,((87[&rate=5.902538961351114E-4]:2.666283448557E-1,(92[&rate=5.902538961351114E-4]:1.418577629957E-1,(90[&rate=5.902538961351114E-4]:2.949660921854E-2,91[&rate=5.902538961351114E-4]:2.949660921854E-2)[&rate=5.902538961351114E-4]:1.123611537771E-1)[&rate=5.902538961351114E-4]:1.384692119971E-1)[&rate=5.902538961351114E-4]:4.717237590527E-2,(((86[&rate=5.902538961351114E-4]:2.307754234169E-2,84[&rate=5.902538961351114E-4]:2.307754234169E-2)[&rate=5.902538961351114E-4]:9.475379533286E-2,93[&rate=5.902538961351114E-4]:1.315299678116E-1)[&rate=5.902538961351114E-4]:1.435684007114E-1,(85[&rate=5.902538961351114E-4]:2.115288179236E-1,83[&rate=5.902538961351114E-4]:2.115288179236E-1)[&rate=5.902538961351114E-4]:4.987092046239E-2)[&rate=5.902538961351114E-4]:5.240098237501E-2)[&rate=5.902538961351114E-4]:1.607737045882E-1)[&rate=5.902538961351114E-4]:1.540679777154E0,(3[&rate=5.902538961351114E-4]:6.64467815861E-1,((6[&rate=5.902538961351114E-4]:6.14998824879E-1,18[&rate=5.902538961351114E-4]:6.780125235092E-1)[&rate=5.902538961351114E-4]:1.674287834222E-2,(10[&rate=5.902538961351114E-4]:4.109564743951E-1,15[&rate=5.902538961351114E-4]:4.493126387785E-1)[&rate=5.902538961351114E-4]:2.372235849906E-1)[&rate=5.902538961351114E-4]:8.478090716024E-2)[&rate=5.902538961351114E-4]:8.11060359245E-1)[&rate=5.902538961351114E-4]:2.198662178572E-1,(((((105[&rate=5.902538961351114E-4]:5.988129126791E-1,110[&rate=5.902538961351114E-4]:6.207307208981E-1)[&rate=5.902538961351114E-4]:2.623856778338E-1,(117[&rate=5.902538961351114E-4]:3.461689412743E-1,113[&rate=5.902538961351114E-4]:3.434292152467E-1)[&rate=5.902538961351114E-4]:5.4516663554E-1)[&rate=5.902538961351114E-4]:4.345773325188E-2,(((30[&rate=5.902538961351114E-4]:4.747320216696E-1,4[&rate=5.902538961351114E-4]:3.021292819436E-1)[&rate=5.902538961351114E-4]:4.074966551811E-1,112[&rate=5.902538961351114E-4]:7.671601836999E-1)[&rate=5.902538961351114E-4]:3.304239565099E-2,((17[&rate=5.902538961351114E-4]:3.252475546833E-1,14[&rate=5.902538961351114E-4]:2.868913902996E-1)[&rate=5.902538961351114E-4]:3.576065449596E-1,9[&rate=5.902538961351114E-4]:6.362787571772E-1)[&rate=5.902538961351114E-4]:1.557046440917E-1)[&rate=5.902538961351114E-4]:1.318510046877E-1)[&rate=5.902538961351114E-4]:1.745617965399E-1,(((((107[&rate=5.902538961351114E-4]:3.97097199856E-1,(114[&rate=5.902538961351114E-4]:7.80039327865E-2,104[&rate=5.902538961351114E-4]:1.382779053893E-1)[&rate=5.902538961351114E-4]:2.588192944667E-1)[&rate=5.902538961351114E-4]:8.379204302686E-2,108[&rate=5.902538961351114E-4]:4.781495168555E-1)[&rate=5.902538961351114E-4]:1.203986486536E-1,109[&rate=5.902538961351114E-4]:6.204659737282E-1)[&rate=5.902538961351114E-4]:2.408534672434E-1,((13[&rate=5.902538961351114E-4]:4.597527631343E-1,19[&rate=5.902538961351114E-4]:4.98108927518E-1)[&rate=5.902538961351114E-4]:1.051539277354E-1,115[&rate=5.902538961351114E-4]:4.827149100479E-1)[&rate=5.902538961351114E-4]:2.991524761292E-1)[&rate=5.902538961351114E-4]:1.728053668774E-1,(((106[&rate=5.902538961351114E-4]:1.631647189503E-1,(139[&rate=5.902538961351114E-4]:1.874801661752E-1,111[&rate=5.902538961351114E-4]:1.213770042187E-2)[&rate=5.902538961351114E-4]:1.674653746928E-1)[&rate=5.902538961351114E-4]:5.885829450095E-1,116[&rate=5.902538961351114E-4]:6.91473691357E-1)[&rate=5.902538961351114E-4]:1.161883615312E-1,(148[&rate=5.902538961351114E-4]:5.859974162408E-1,143[&rate=5.902538961351114E-4]:5.832576902134E-1)[&rate=5.902538961351114E-4]:2.600208010311E-1)[&rate=5.902538961351114E-4]:1.470107001663E-1)[&rate=5.902538961351114E-4]:6.975084670218E-2)[&rate=5.902538961351114E-4]:4.989095024828E-1,(((((140[&rate=5.902538961351114E-4]:6.116109623023E-1,11[&rate=5.902538961351114E-4]:6.30789044494E-1)[&rate=5.902538961351114E-4]:5.852161881928E-2,((25[&rate=5.902538961351114E-4]:1.114203274866E-1,20[&rate=5.902538961351114E-4]:9.224224529485E-2)[&rate=5.902538961351114E-4]:4.484830780158E-1,23[&rate=5.902538961351114E-4]:5.489445013927E-1)[&rate=5.902538961351114E-4]:2.252976687697E-1)[&rate=5.902538961351114E-4]:6.938094135272E-1,102[&rate=5.902538961351114E-4]:3.17366652183E-1)[&rate=5.902538961351114E-4]:1.342977624631E-1,(((21[&rate=5.902538961351114E-4]:7.650937086629E-1,28[&rate=5.902538961351114E-4]:7.897512429093E-1)[&rate=5.902538961351114E-4]:7.305271463086E-2,1[&rate=5.902538961351114E-4]:7.650258767726E-2)[&rate=5.902538961351114E-4]:1.50983162992E-1,24[&rate=5.902538961351114E-4]:1.008307668477E0)[&rate=5.902538961351114E-4]:6.050005817849E-1)[&rate=5.902538961351114E-4]:4.388966976956E-2,(((145[&rate=5.902538961351114E-4]:1.793839267206E-1,141[&rate=5.902538961351114E-4]:1.76644200693E-1)[&rate=5.902538961351114E-4]:1.211264244865E-1,144[&rate=5.902538961351114E-4]:2.950308991521E-1)[&rate=5.902538961351114E-4]:3.030805610745E-1,142[&rate=5.902538961351114E-4]:6.035909122816E-1)[&rate=5.902538961351114E-4]:1.1385385146E0)[&rate=5.902538961351114E-4]:3.599819590613E-2)[&rate=5.902538961351114E-4]:1.665818386689E-1)[&rate=5.902538961351114E-4]:3.106583948163E-1)[&rate=5.902538961351114E-4]:3.741882519037E-1,(147[&rate=5.902538961351114E-4]:4.344064930101E-1,39[&rate=5.902538961351114E-4]:3.770294438298E-1)[&rate=5.902538961351114E-4]:2.730771083208E-2)[&rate=5.902538961351114E-4]:2.420634658233E-2,97[&rate=5.902538961351114E-4]:3.57505249878E-1)[&rate=5.902538961351114E-4]:8.698847631284E-2)[&rate=5.902538961351114E-4]:2.414877737906E-1)[&rate=5.902538961351114E-4]:5.028655649214E-2)[&rate=5.902538961351114E-4]:2.012553159082E-1,38[&rate=5.902538961351114E-4]:9.402556128189E-1)[&rate=5.902538961351114E-4]:2.053508221231E-1,((121[&rate=5.902538961351114E-4]:2.161014679667E0,36[&rate=5.902538961351114E-4]:8.156262487284E-2)[&rate=5.902538961351114E-4]:1.595897403862E-1,(((((((64[&rate=5.902538961351114E-4]:2.486249950975E-1,62[&rate=5.902538961351114E-4]:2.897208855085E-1)[&rate=5.902538961351114E-4]:9.290812873091E-2,65[&rate=5.902538961351114E-4]:1.908481923217E-1)[&rate=5.902538961351114E-4]:5.644703299029E-2,60[&rate=5.902538961351114E-4]:2.47295225312E-1)[&rate=5.902538961351114E-4]:2.638432794576E-1,(61[&rate=5.902538961351114E-4]:4.67738739155E-1,63[&rate=5.902538961351114E-4]:4.26642848744E-1)[&rate=5.902538961351114E-4]:2.351805875323E-1)[&rate=5.902538961351114E-4]:8.512243631297E-1,(128[&rate=5.902538961351114E-4]:1.355421324977E0,((131[&rate=5.902538961351114E-4]:5.318521284418E-1,((132[&rate=5.902538961351114E-4]:3.850221600684E-1,129[&rate=5.902538961351114E-4]:3.822824340411E-1)[&rate=5.902538961351114E-4]:4.650795777528E-2,130[&rate=5.902538961351114E-4]:4.287903918163E-1)[&rate=5.902538961351114E-4]:1.003220105981E-1)[&rate=5.902538961351114E-4]:2.214893286872E-1,(69[&rate=5.902538961351114E-4]:4.9575100503E-1,118[&rate=5.902538961351114E-4]:4.847921009203E-1)[&rate=5.902538961351114E-4]:4.027959315512E-1)[&rate=5.902538961351114E-4]:6.075593199025E-1)[&rate=5.902538961351114E-4]:5.899633744305E-2)[&rate=5.902538961351114E-4]:2.353501593631E-1,(45[&rate=5.902538961351114E-4]:7.378004642729E-1,((47[&rate=5.902538961351114E-4]:6.636787921316E-1,(((43[&rate=5.902538961351114E-4]:4.687357317523E-1,(41[&rate=5.902538961351114E-4]:3.377794757374E-1,(48[&rate=5.902538961351114E-4]:3.468487864443E-1,42[&rate=5.902538961351114E-4]:3.085974203241E-1)[&rate=5.902538961351114E-4]:3.464653628755E-2)[&rate=5.902538961351114E-4]:7.63114472719E-2)[&rate=5.902538961351114E-4]:1.00598653557E-1,46[&rate=5.902538961351114E-4]:5.693343853093E-1)[&rate=5.902538961351114E-4]:9.171249069755E-2,(51[&rate=5.902538961351114E-4]:5.555154415755E-1,44[&rate=5.902538961351114E-4]:5.773733650727E-1)[&rate=5.902538961351114E-4]:7.820903005985E-2)[&rate=5.902538961351114E-4]:2.631916124765E-3)[&rate=5.902538961351114E-4]:4.778943843157E-2,(49[&rate=5.902538961351114E-4]:5.285802819866E-1,50[&rate=5.902538961351114E-4]:5.285802819866E-1)[&rate=5.902538961351114E-4]:1.501010633308E-1)[&rate=5.902538961351114E-4]:3.452895502117E-2)[&rate=5.902538961351114E-4]:1.385711452186E-1)[&rate=5.902538961351114E-4]:1.863235261933E-2,(127[&rate=5.902538961351114E-4]:2.683554998838E0,35[&rate=5.902538961351114E-4]:1.164317111664E-1)[&rate=5.902538961351114E-4]:2.32013399481E-2)[&rate=5.902538961351114E-4]:5.494397167881E-2)[&rate=5.902538961351114E-4]:3.486639656333E-1)[&rate=5.902538961351114E-4]:2.516728327468E-1)[&rate=5.902538961351114E-4]:7.664707928131E-2)[&rate=5.902538961351114E-4]:1.494752142808E-2,32[&rate=5.902538961351114E-4]:1.576915033585E-3)[&rate=5.902538961351114E-4]:7.769880075701E-2,33[&rate=5.902538961351114E-4]:8.475516784531E-2);
tree STATE_66330000 [&joint=-20957.598439781785,lnP=-20957.598439781785] = [&R] (33[&rate=6.015060747793348E-4]:9.960767500769E-2,(32[&rate=6.015060747793348E-4]:3.52478858624E-2,(34[&rate=6.015060747793348E-4]:8.913107936904E-3,((((((147[&rate=6.015060747793348E-4]:7.175826719144E-1,(40[&rate=6.015060747793348E-4]:5.579812318904E-1,((146[&rate=6.015060747793348E-4]:6.183504123451E-1,39[&rate=6.015060747793348E-4]:4.981318331102E-1)[&rate=6.015060747793348E-4]:3.029641807527E-2,(((((7[&rate=6.015060747793348E-4]:1.226686552854E-1,8[&rate=6.015060747793348E-4]:1.226686552854E-1)[&rate=6.015060747793348E-4]:5.598108837244E-1,26[&rate=6.015060747793348E-4]:7.893288540783E-1)[&rate=6.015060747793348E-4]:1.477353378674E-1,((22[&rate=6.015060747793348E-4]:5.713666843352E-1,27[&rate=6.015060747793348E-4]:5.878050404995E-1)[&rate=6.015060747793348E-4]:3.035264347295E-1,31[&rate=6.015060747793348E-4]:9.296876396127E-1)[&rate=6.015060747793348E-4]:5.121216877137E-2)[&rate=6.015060747793348E-4]:1.462469851538E-1,2[&rate=6.015060747793348E-4]:8.997495332638E-1)[&rate=6.015060747793348E-4]:1.38058413356E0,16[&rate=6.015060747793348E-4]:2.409100790111E0)[&rate=6.015060747793348E-4]:2.048203871913E-1)[&rate=6.015060747793348E-4]:2.955298070491E-2)[&rate=6.015060747793348E-4]:1.022243908437E-1)[&rate=6.015060747793348E-4]:2.183928483231E-2,(((95[&rate=6.015060747793348E-4]:4.475990312268E-1,(100[&rate=6.015060747793348E-4]:1.976156338027E-1,94[&rate=6.015060747793348E-4]:1.976156338027E-1)[&rate=6.015060747793348E-4]:1.65283943872E-1)[&rate=6.015060747793348E-4]:1.949119800075E-1,(97[&rate=6.015060747793348E-4]:3.926203344008E-1,(98[&rate=6.015060747793348E-4]:3.928424917695E-1,(101[&rate=6.015060747793348E-4]:6.779531859388E-1,((((((((113[&rate=6.015060747793348E-4]:4.560910496075E-1,9[&rate=6.015060747793348E-4]:4.478718715255E-1)[&rate=6.015060747793348E-4]:1.405344002624E-1,((112[&rate=6.015060747793348E-4]:2.26879575765E-1,117[&rate=6.015060747793348E-4]:2.296193017926E-1)[&rate=6.015060747793348E-4]:2.59697627364E-1,(30[&rate=6.015060747793348E-4]:4.415712870164E-1,4[&rate=6.015060747793348E-4]:2.689685472904E-1)[&rate=6.015060747793348E-4]:1.600744092635E-1)[&rate=6.015060747793348E-4]:1.100482467409E-1)[&rate=6.015060747793348E-4]:1.675790181944E-1,(17[&rate=6.015060747793348E-4]:5.070402313946E-1,14[&rate=6.015060747793348E-4]:4.686840670109E-1)[&rate=6.015060747793348E-4]:2.955204010533E-1)[&rate=6.015060747793348E-4]:7.184721948935E-2,(110[&rate=6.015060747793348E-4]:4.552381163448E-1,105[&rate=6.015060747793348E-4]:4.333203081257E-1)[&rate=6.015060747793348E-4]:3.753341191541E-1)[&rate=6.015060747793348E-4]:2.2714235696E-1,((((13[&rate=6.015060747793348E-4]:4.423893415492E-1,19[&rate=6.015060747793348E-4]:4.807455059329E-1)[&rate=6.015060747793348E-4]:7.375692889089E-2,115[&rate=6.015060747793348E-4]:4.339544896182E-1)[&rate=6.015060747793348E-4]:1.319193267232E-1,(((107[&rate=6.015060747793348E-4]:4.465514263441E-1,108[&rate=6.015060747793348E-4]:4.438117003167E-1)[&rate=6.015060747793348E-4]:3.797885159198E-4,(114[&rate=6.015060747793348E-4]:6.564577416381E-3,104[&rate=6.015060747793348E-4]:6.683855001915E-2)[&rate=6.015060747793348E-4]:3.800926648408E-1)[&rate=6.015060747793348E-4]:5.94727786029E-2,109[&rate=6.015060747793348E-4]:5.255820756546E-1)[&rate=6.015060747793348E-4]:1.197437954813E-1)[&rate=6.015060747793348E-4]:2.178609887384E-1,(((139[&rate=6.015060747793348E-4]:2.841610001963E-1,(106[&rate=6.015060747793348E-4]:3.013011871174E-2,111[&rate=6.015060747793348E-4]:4.656847487611E-2)[&rate=6.015060747793348E-4]:6.225005956682E-2)[&rate=6.015060747793348E-4]:4.497257168337E-1,116[&rate=6.015060747793348E-4]:4.818319225095E-1)[&rate=6.015060747793348E-4]:2.405757729524E-1,(148[&rate=6.015060747793348E-4]:1.937030487904E-1,143[&rate=6.015060747793348E-4]:1.909633227631E-1)[&rate=6.015060747793348E-4]:5.670608110551E-1)[&rate=6.015060747793348E-4]:6.132710961797E-2)[&rate=6.015060747793348E-4]:1.972674586119E-1)[&rate=6.015060747793348E-4]:6.897366644485E-2,(((24[&rate=6.015060747793348E-4]:8.829273868491E-1,(1[&rate=6.015060747793348E-4]:3.329438164249E-2,(21[&rate=6.015060747793348E-4]:3.468893711717E-1,28[&rate=6.015060747793348E-4]:3.715469054181E-1)[&rate=6.015060747793348E-4]:4.480488460873E-1)[&rate=6.015060747793348E-4]:6.88110873984E-2)[&rate=6.015060747793348E-4]:2.162966046419E-1,((140[&rate=6.015060747793348E-4]:3.432126553157E-1,11[&rate=6.015060747793348E-4]:3.623907375074E-1)[&rate=6.015060747793348E-4]:6.881420608466E-2,((25[&rate=6.015060747793348E-4]:2.231708044949E-1,20[&rate=6.015060747793348E-4]:2.039927223032E-1)[&rate=6.015060747793348E-4]:2.334529235905E-1,23[&rate=6.015060747793348E-4]:4.456648239758E-1)[&rate=6.015060747793348E-4]:7.047162646552E-2)[&rate=6.015060747793348E-4]:5.7212863694E-1)[&rate=6.015060747793348E-4]:7.034338089869E-2,102[&rate=6.015060747793348E-4]:7.92353677331E-3)[&rate=6.015060747793348E-4]:5.027157144558E-2)[&rate=6.015060747793348E-4]:2.428085928137E-2,((144[&rate=6.015060747793348E-4]:1.978103941076E-1,(141[&rate=6.015060747793348E-4]:1.88160009974E-1,145[&rate=6.015060747793348E-4]:1.908997360016E-1)[&rate=6.015060747793348E-4]:1.239011016093E-2)[&rate=6.015060747793348E-4]:1.737075771092E-1,142[&rate=6.015060747793348E-4]:3.769974232718E-1)[&rate=6.015060747793348E-4]:9.520538866943E-1)[&rate=6.015060747793348E-4]:2.622462327754E-2,(((88[&rate=6.015060747793348E-4]:1.433802024464E-2,89[&rate=6.015060747793348E-4]:2.803665038165E-2)[&rate=6.015060747793348E-4]:2.870273070706E-1,((87[&rate=6.015060747793348E-4]:9.243675379938E-2,(92[&rate=6.015060747793348E-4]:3.892953114835E-2,(90[&rate=6.015060747793348E-4]:2.195670439161E-2,91[&rate=6.015060747793348E-4]:2.195670439161E-2)[&rate=6.015060747793348E-4]:1.697282675675E-2)[&rate=6.015060747793348E-4]:6.720585278804E-2)[&rate=6.015060747793348E-4]:4.599338619853E-2,((84[&rate=6.015060747793348E-4]:8.013350524591E-2,((85[&rate=6.015060747793348E-4]:3.195945080801E-2,83[&rate=6.015060747793348E-4]:3.195945080801E-2)[&rate=6.015060747793348E-4]:4.054208678919E-2,93[&rate=6.015060747793348E-4]:8.620016773422E-2)[&rate=6.015060747793348E-4]:7.631967648713E-3)[&rate=6.015060747793348E-4]:2.57348454347E-3,86[&rate=6.015060747793348E-4]:8.270698978938E-2)[&rate=6.015060747793348E-4]:5.572315020852E-2)[&rate=6.015060747793348E-4]:1.629351873173E-1)[&rate=6.015060747793348E-4]:1.30729653508E0,((6[&rate=6.015060747793348E-4]:6.892425742753E-1,(18[&rate=6.015060747793348E-4]:5.147030132807E-1,3[&rate=6.015060747793348E-4]:3.996345201301E-1)[&rate=6.015060747793348E-4]:2.375532596247E-1)[&rate=6.015060747793348E-4]:2.918402716491E-2,(10[&rate=6.015060747793348E-4]:4.612812596763E-1,15[&rate=6.015060747793348E-4]:4.996374240597E-1)[&rate=6.015060747793348E-4]:2.735836979283E-1)[&rate=6.015060747793348E-4]:4.025640280787E-1)[&rate=6.015060747793348E-4]:3.702502975207E-2)[&rate=6.015060747793348E-4]:5.747320472159E-1)[&rate=6.015060747793348E-4]:5.596381642782E-1)[&rate=6.015060747793348E-4]:1.992313945438E-1)[&rate=6.015060747793348E-4]:3.950816317224E-2)[&rate=6.015060747793348E-4]:1.091172723341E-1,(96[&rate=6.015060747793348E-4]:4.634401216277E-1,99[&rate=6.015060747793348E-4]:4.989592473106E-1)[&rate=6.015060747793348E-4]:2.635979980063E-1)[&rate=6.015060747793348E-4]:6.976088629307E-2)[&rate=6.015060747793348E-4]:2.019510706706E-1,38[&rate=6.015060747793348E-4]:8.15689967308E-1)[&rate=6.015060747793348E-4]:4.541181409308E-1,((127[&rate=6.015060747793348E-4]:2.765973412115E0,(35[&rate=6.015060747793348E-4]:1.512721979405E-2,(121[&rate=6.015060747793348E-4]:2.101556247354E0,36[&rate=6.015060747793348E-4]:2.210419255988E-2)[&rate=6.015060747793348E-4]:3.959836969993E-2)[&rate=6.015060747793348E-4]:1.837229046502E-1)[&rate=6.015060747793348E-4]:1.321879385845E-1,(((((69[&rate=6.015060747793348E-4]:1.261217029005E0,(((132[&rate=6.015060747793348E-4]:1.474545323206E-2,129[&rate=6.015060747793348E-4]:1.20057272047E-2)[&rate=6.015060747793348E-4]:1.470412587166E-1,130[&rate=6.015060747793348E-4]:1.590469859213E-1)[&rate=6.015060747793348E-4]:7.188971822621E-2,131[&rate=6.015060747793348E-4]:2.336764301748E-1)[&rate=6.015060747793348E-4]:8.823351193781E-1)[&rate=6.015060747793348E-4]:3.514344522627E-2,118[&rate=6.015060747793348E-4]:1.285401570122E0)[&rate=6.015060747793348E-4]:2.812614519824E-1,128[&rate=6.015060747793348E-4]:1.426936994707E0)[&rate=6.015060747793348E-4]:3.735181165014E-2,(((60[&rate=6.015060747793348E-4]:1.198252902047E-1,(65[&rate=6.015060747793348E-4]:1.09967230805E-1,64[&rate=6.015060747793348E-4]:2.606521623117E-1)[&rate=6.015060747793348E-4]:9.858059399748E-3)[&rate=6.015060747793348E-4]:7.673292334199E-2,62[&rate=6.015060747793348E-4]:3.883390354645E-1)[&rate=6.015060747793348E-4]:1.362479262938E-1,(61[&rate=6.015060747793348E-4]:8.544984611667E-2,63[&rate=6.015060747793348E-4]:4.435395570563E-2)[&rate=6.015060747793348E-4]:4.391371156416E-1)[&rate=6.015060747793348E-4]:1.079427871996E0)[&rate=6.015060747793348E-4]:3.192772689158E-1,(((((41[&rate=6.015060747793348E-4]:2.600408386569E-1,42[&rate=6.015060747793348E-4]:2.655053195312E-1)[&rate=6.015060747793348E-4]:2.254078280828E-1,48[&rate=6.015060747793348E-4]:5.291645137342E-1)[&rate=6.015060747793348E-4]:3.071276529292E-2,(43[&rate=6.015060747793348E-4]:5.449251875222E-1,46[&rate=6.015060747793348E-4]:5.449251875222E-1)[&rate=6.015060747793348E-4]:2.588105325339E-2)[&rate=6.015060747793348E-4]:1.593039956393E-1,((44[&rate=6.015060747793348E-4]:5.520736093425E-1,(51[&rate=6.015060747793348E-4]:3.862123884998E-1,47[&rate=6.015060747793348E-4]:4.135347928713E-1)[&rate=6.015060747793348E-4]:1.440032973454E-1)[&rate=6.015060747793348E-4]:1.116473603615E-1,(50[&rate=6.015060747793348E-4]:3.80071673433E-1,49[&rate=6.015060747793348E-4]:3.80071673433E-1)[&rate=6.015060747793348E-4]:2.563268918995E-1)[&rate=6.015060747793348E-4]:6.092478583665E-2)[&rate=6.015060747793348E-4]:1.796244196713E-1,45[&rate=6.015060747793348E-4]:9.015379347747E-1)[&rate=6.015060747793348E-4]:1.086319282067E-1)[&rate=6.015060747793348E-4]:7.62391110437E-2)[&rate=6.015060747793348E-4]:3.364045986945E-1)[&rate=6.015060747793348E-4]:1.064572946418E-1,((126[&rate=6.015060747793348E-4]:1.059320232387E0,((138[&rate=6.015060747793348E-4]:1.78446862148E-1,136[&rate=6.015060747793348E-4]:4.694001283283E-2)[&rate=6.015060747793348E-4]:5.549024375654E-1,135[&rate=6.015060747793348E-4]:5.333492997134E-1)[&rate=6.015060747793348E-4]:9.637282498378E-1)[&rate=6.015060747793348E-4]:4.249632131905E-1,(66[&rate=6.015060747793348E-4]:2.263603073027E-1,((120[&rate=6.015060747793348E-4]:1.513429986436E0,119[&rate=6.015060747793348E-4]:1.609320397395E0)[&rate=6.015060747793348E-4]:6.057019887114E-1,(67[&rate=6.015060747793348E-4]:1.165781165268E-1,(122[&rate=6.015060747793348E-4]:2.865778302279E-1,(123[&rate=6.015060747793348E-4]:9.820731664632E-2,124[&rate=6.015060747793348E-4]:9.547507620919E-2)[&rate=6.015060747793348E-4]:1.883705135816E-1)[&rate=6.015060747793348E-4]:3.312728366395E-1)[&rate=6.015060747793348E-4]:6.556755725117E-2)[&rate=6.015060747793348E-4]:4.421463352475E-2)[&rate=6.015060747793348E-4]:1.074894858962E-2)[&rate=6.015060747793348E-4]:5.367907004728E-1)[&rate=6.015060747793348E-4]:8.83477339596E-2,(((((59[&rate=6.015060747793348E-4]:2.247676228779E-1,37[&rate=6.015060747793348E-4]:2.630189889981E-1)[&rate=6.015060747793348E-4]:2.463907444724E-2,((58[&rate=6.015060747793348E-4]:1.647568992561E-1,54[&rate=6.015060747793348E-4]:1.073798500758E-1)[&rate=6.015060747793348E-4]:4.499255158007E-2,(56[&rate=6.015060747793348E-4]:1.488036211517E-1,55[&rate=6.015060747793348E-4]:1.488036211517E-1)[&rate=6.015060747793348E-4]:3.362342531276E-2)[&rate=6.015060747793348E-4]:5.878292954909E-2)[&rate=6.015060747793348E-4]:1.640453127886E-1,57[&rate=6.015060747793348E-4]:4.161842505509E-1)[&rate=6.015060747793348E-4]:3.666447615766E-1,68[&rate=6.015060747793348E-4]:7.309164438214E-1)[&rate=6.015060747793348E-4]:3.422538460532E-1,((((53[&rate=6.015060747793348E-4]:4.312755630043E-1,(103[&rate=6.015060747793348E-4]:6.228087878742E-1,(29[&rate=6.015060747793348E-4]:4.917191861516E-1,(5[&rate=6.015060747793348E-4]:5.695207736706E-2,12[&rate=6.015060747793348E-4]:9.530824175052E-2)[&rate=6.015060747793348E-4]:2.895616293326E-1)[&rate=6.015060747793348E-4]:3.639663140513E-1)[&rate=6.015060747793348E-4]:1.480957231002E0)[&rate=6.015060747793348E-4]:2.998501222255E-1,(52[&rate=6.015060747793348E-4]:5.073413563558E-1,(134[&rate=6.015060747793348E-4]:4.421802775863E-1,(137[&rate=6.015060747793348E-4]:4.373680428374E-1,133[&rate=6.015060747793348E-4]:3.962721524264E-1)[&rate=6.015060747793348E-4]:7.604511146109E-2)[&rate=6.015060747793348E-4]:8.089068681252E-1)[&rate=6.015060747793348E-4]:2.319810501854E-1)[&rate=6.015060747793348E-4]:1.318175256615E-2,((((74[&rate=6.015060747793348E-4]:4.140231598039E-1,70[&rate=6.015060747793348E-4]:3.756669954204E-1)[&rate=6.015060747793348E-4]:4.187904156633E-2,76[&rate=6.015060747793348E-4]:4.559022013702E-1)[&rate=6.015060747793348E-4]:5.364697782992E-2,75[&rate=6.015060747793348E-4]:5.095491792001E-1)[&rate=6.015060747793348E-4]:3.061069187098E-1,((82[&rate=6.015060747793348E-4]:3.69865401566E-1,((72[&rate=6.015060747793348E-4]:1.775841081273E-1,78[&rate=6.015060747793348E-4]:1.995019163466E-1)[&rate=6.015060747793348E-4]:1.145759851829E-1,79[&rate=6.015060747793348E-4]:3.140779015295E-1)[&rate=6.015060747793348E-4]:4.756832195442E-2)[&rate=6.015060747793348E-4]:1.955993925727E-1,((71[&rate=6.015060747793348E-4]:1.630222215825E-1,(80[&rate=6.015060747793348E-4]:2.930656842186E-2,81[&rate=6.015060747793348E-4]:2.930656842186E-2)[&rate=6.015060747793348E-4]:1.528937353524E-1)[&rate=6.015060747793348E-4]:2.656604911437E-1,(73[&rate=6.015060747793348E-4]:1.327652042157E-1,77[&rate=6.015060747793348E-4]:1.27285752161E-1)[&rate=6.015060747793348E-4]:3.644106591954E-1)[&rate=6.015060747793348E-4]:1.011656430563E-1)[&rate=6.015060747793348E-4]:2.173145914425E-1)[&rate=6.015060747793348E-4]:6.751143984982E-1)[&rate=6.015060747793348E-4]:4.195738689693E-1,125[&rate=6.015060747793348E-4]:9.534987931041E-1)[&rate=6.015060747793348E-4]:2.863381634373E-1)[&rate=6.015060747793348E-4]:3.367980382223E-1)[&rate=6.015060747793348E-4]:9.679116242292E-3)[&rate=6.015060747793348E-4]:4.825258614459E-2)[&rate=6.015060747793348E-4]:5.888033709057E-2);
tree STATE_66420000 [&joint=-20972.297271514843,lnP=-20972.297271514843] = [&R] ((((((67[&rate=5.396886286838177E-4]:9.143030366244E-2,((124[&rate=5.396886286838177E-4]:2.628191802907E-1,122[&rate=5.396886286838177E-4]:2.655514207278E-1)[&rate=5.396886286838177E-4]:1.675743903118E-2,123[&rate=5.396886286838177E-4]:2.82308859759E-1)[&rate=5.396886286838177E-4]:3.103939942441E-1)[&rate=5.396886286838177E-4]:1.257977386467E-1,(66[&rate=5.396886286838177E-4]:2.938409917923E-2,(126[&rate=5.396886286838177E-4]:1.201361795315E0,((120[&rate=5.396886286838177E-4]:8.857595164411E-1,((138[&rate=5.396886286838177E-4]:2.744628838153E-1,136[&rate=5.396886286838177E-4]:1.429560345001E-1)[&rate=5.396886286838177E-4]:2.324281629665E-1,135[&rate=5.396886286838177E-4]:3.068910467818E-1)[&rate=5.396886286838177E-4]:3.268136751388E-1)[&rate=5.396886286838177E-4]:9.921808101014E-1,119[&rate=5.396886286838177E-4]:1.973830737501E0)[&rate=5.396886286838177E-4]:1.32335804577E-2)[&rate=5.396886286838177E-4]:7.519649354892E-2)[&rate=5.396886286838177E-4]:1.8784394313E-1)[&rate=5.396886286838177E-4]:6.508021039056E-1,34[&rate=5.396886286838177E-4]:5.016447584652E-3)[&rate=5.396886286838177E-4]:7.876146842327E-2,32[&rate=5.396886286838177E-4]:6.186010778883E-2)[&rate=5.396886286838177E-4]:3.548547509801E-3,((((((54[&rate=5.396886286838177E-4]:3.490467920178E-1,57[&rate=5.396886286838177E-4]:3.900303985751E-1)[&rate=5.396886286838177E-4]:2.914603274072E-2,((56[&rate=5.396886286838177E-4]:2.230668876594E-1,55[&rate=5.396886286838177E-4]:2.230668876594E-1)[&rate=5.396886286838177E-4]:1.762097872212E-1,(37[&rate=5.396886286838177E-4]:4.249684442188E-1,58[&rate=5.396886286838177E-4]:4.058427611587E-1)[&rate=5.396886286838177E-4]:2.075631809359E-2)[&rate=5.396886286838177E-4]:8.970794686501E-3)[&rate=5.396886286838177E-4]:3.289804430464E-2,59[&rate=5.396886286838177E-4]:4.493422351833E-1)[&rate=5.396886286838177E-4]:2.830083617221E-1,68[&rate=5.396886286838177E-4]:6.831702690365E-1)[&rate=5.396886286838177E-4]:6.830183880199E-1,((((52[&rate=5.396886286838177E-4]:4.734290863586E-1,(103[&rate=5.396886286838177E-4]:5.908794384973E-1,(29[&rate=5.396886286838177E-4]:5.58234716013E-1,(5[&rate=5.396886286838177E-4]:3.208963021438E-1,12[&rate=5.396886286838177E-4]:3.592524665273E-1)[&rate=5.396886286838177E-4]:9.213293441717E-2)[&rate=5.396886286838177E-4]:2.655214348131E-1)[&rate=5.396886286838177E-4]:1.546843382422E0)[&rate=5.396886286838177E-4]:2.502661357254E-1,((137[&rate=5.396886286838177E-4]:2.644090358724E-1,134[&rate=5.396886286838177E-4]:1.931761591602E-1)[&rate=5.396886286838177E-4]:7.910970244138E-2,133[&rate=5.396886286838177E-4]:3.024228479027E-1)[&rate=5.396886286838177E-4]:1.195155149838E0)[&rate=5.396886286838177E-4]:1.164152607861E-2,(53[&rate=5.396886286838177E-4]:7.011257705895E-1,((75[&rate=5.396886286838177E-4]:6.169467067935E-1,((76[&rate=5.396886286838177E-4]:4.687146472905E-1,70[&rate=5.396886286838177E-4]:4.30358482907E-1)[&rate=5.396886286838177E-4]:2.225015504401E-2,74[&rate=5.396886286838177E-4]:4.909648023345E-1)[&rate=5.396886286838177E-4]:1.25981904459E-1)[&rate=5.396886286838177E-4]:8.355066057279E-2,(((79[&rate=5.396886286838177E-4]:1.337656749874E-1,(78[&rate=5.396886286838177E-4]:2.354118490688E-2,72[&rate=5.396886286838177E-4]:1.623376687562E-3)[&rate=5.396886286838177E-4]:1.102244900805E-1)[&rate=5.396886286838177E-4]:8.42632674437E-2,(82[&rate=5.396886286838177E-4]:1.238042973159E-1,71[&rate=5.396886286838177E-4]:8.818785895984E-2)[&rate=5.396886286838177E-4]:1.024438231972E-1)[&rate=5.396886286838177E-4]:2.704875769435E-1,((77[&rate=5.396886286838177E-4]:2.981982201594E-1,73[&rate=5.396886286838177E-4]:3.036776722141E-1)[&rate=5.396886286838177E-4]:1.049234865732E-1,(80[&rate=5.396886286838177E-4]:1.294489677773E-1,81[&rate=5.396886286838177E-4]:1.294489677773E-1)[&rate=5.396886286838177E-4]:2.298371225168E-1)[&rate=5.396886286838177E-4]:1.210112509981E-1)[&rate=5.396886286838177E-4]:1.708849575809E-1)[&rate=5.396886286838177E-4]:7.470914618353E-1)[&rate=5.396886286838177E-4]:2.601425626171E-2)[&rate=5.396886286838177E-4]:2.102552934771E-1,125[&rate=5.396886286838177E-4]:7.270128066671E-1)[&rate=5.396886286838177E-4]:8.058425170561E-1)[&rate=5.396886286838177E-4]:8.515513828163E-2,33[&rate=5.396886286838177E-4]:2.417110277136E-2)[&rate=5.396886286838177E-4]:4.671700458199E-2)[&rate=5.396886286838177E-4]:1.595948849404E-3,((((39[&rate=5.396886286838177E-4]:5.995820795215E-1,(((101[&rate=5.396886286838177E-4]:8.12260427509E-1,(((88[&rate=5.396886286838177E-4]:1.942274236246E-1,89[&rate=5.396886286838177E-4]:2.079260537616E-1)[&rate=5.396886286838177E-4]:9.388164546274E-1,(((92[&rate=5.396886286838177E-4]:7.860976425957E-2,(90[&rate=5.396886286838177E-4]:2.838614658162E-2,91[&rate=5.396886286838177E-4]:2.838614658162E-2)[&rate=5.396886286838177E-4]:5.022361767795E-2)[&rate=5.396886286838177E-4]:1.723072326165E-1,((84[&rate=5.396886286838177E-4]:2.129056759047E-2,93[&rate=5.396886286838177E-4]:3.498919772748E-2)[&rate=5.396886286838177E-4]:1.687315896177E-1,((86[&rate=5.396886286838177E-4]:1.489737674372E-1,83[&rate=5.396886286838177E-4]:1.489737674372E-1)[&rate=5.396886286838177E-4]:1.756281422525E-2,85[&rate=5.396886286838177E-4]:1.665365816624E-1)[&rate=5.396886286838177E-4]:2.348557554578E-2)[&rate=5.396886286838177E-4]:4.719620953081E-2)[&rate=5.396886286838177E-4]:1.238336226497E-4,87[&rate=5.396886286838177E-4]:2.373422003617E-1)[&rate=5.396886286838177E-4]:8.957016778903E-1)[&rate=5.396886286838177E-4]:9.0630886123E-1,(((((((115[&rate=5.396886286838177E-4]:3.11610591426E-1,(13[&rate=5.396886286838177E-4]:3.728937301779E-1,19[&rate=5.396886286838177E-4]:4.112498945616E-1)[&rate=5.396886286838177E-4]:2.090864206992E-2)[&rate=5.396886286838177E-4]:3.184248573823E-1,(((108[&rate=5.396886286838177E-4]:1.850400790832E-1,107[&rate=5.396886286838177E-4]:1.877798051105E-1)[&rate=5.396886286838177E-4]:1.479631506477E-1,(114[&rate=5.396886286838177E-4]:2.24305687286E-1,104[&rate=5.396886286838177E-4]:2.845796598888E-1)[&rate=5.396886286838177E-4]:5.116329586946E-2)[&rate=5.396886286838177E-4]:1.347595538634E-1,109[&rate=5.396886286838177E-4]:4.896805918133E-1)[&rate=5.396886286838177E-4]:2.198069117894E-1)[&rate=5.396886286838177E-4]:1.324044813701E-1,((((111[&rate=5.396886286838177E-4]:2.057619257267E-1,106[&rate=5.396886286838177E-4]:1.893235695623E-1)[&rate=5.396886286838177E-4]:2.395154840629E-1,139[&rate=5.396886286838177E-4]:6.206198755429E-1)[&rate=5.396886286838177E-4]:2.958072792885E-1,(148[&rate=5.396886286838177E-4]:4.333140888289E-1,143[&rate=5.396886286838177E-4]:4.305743628016E-1)[&rate=5.396886286838177E-4]:2.694144358657E-1)[&rate=5.396886286838177E-4]:7.795826807565E-2,116[&rate=5.396886286838177E-4]:7.423306283866E-1)[&rate=5.396886286838177E-4]:2.010930179181E-2)[&rate=5.396886286838177E-4]:7.008405141718E-2,((113[&rate=5.396886286838177E-4]:7.097462082676E-1,(112[&rate=5.396886286838177E-4]:5.691168295444E-1,((30[&rate=5.396886286838177E-4]:2.266910863704E-1,4[&rate=5.396886286838177E-4]:5.40883466444E-2)[&rate=5.396886286838177E-4]:3.448533506876E-1,9[&rate=5.396886286838177E-4]:4.482567658251E-1)[&rate=5.396886286838177E-4]:1.126408856373E-1)[&rate=5.396886286838177E-4]:1.406293787232E-1)[&rate=5.396886286838177E-4]:2.439400137203E-2,((105[&rate=5.396886286838177E-4]:4.372855290961E-1,(117[&rate=5.396886286838177E-4]:4.208251048784E-1,110[&rate=5.396886286838177E-4]:4.126059267961E-1)[&rate=5.396886286838177E-4]:4.659741051907E-2)[&rate=5.396886286838177E-4]:2.399325672266E-1,(17[&rate=5.396886286838177E-4]:5.692193713964E-1,14[&rate=5.396886286838177E-4]:5.308632070127E-1)[&rate=5.396886286838177E-4]:1.737521495838E-1)[&rate=5.396886286838177E-4]:2.952485304314E-2)[&rate=5.396886286838177E-4]:1.805755527778E-1)[&rate=5.396886286838177E-4]:1.392258886874E-1,((145[&rate=5.396886286838177E-4]:2.007943686764E-1,(144[&rate=5.396886286838177E-4]:1.722045149532E-1,141[&rate=5.396886286838177E-4]:1.749442409805E-1)[&rate=5.396886286838177E-4]:2.311040166825E-2)[&rate=5.396886286838177E-4]:3.788179094316E-1,142[&rate=5.396886286838177E-4]:5.796122781079E-1)[&rate=5.396886286838177E-4]:6.469321127231E-1)[&rate=5.396886286838177E-4]:1.881225156204E-1,((((11[&rate=5.396886286838177E-4]:4.442719958055E-1,140[&rate=5.396886286838177E-4]:4.250939136138E-1)[&rate=5.396886286838177E-4]:2.677485826954E-1,((25[&rate=5.396886286838177E-4]:4.627609794466E-1,20[&rate=5.396886286838177E-4]:4.435828972549E-1)[&rate=5.396886286838177E-4]:6.704933484435E-3,23[&rate=5.396886286838177E-4]:4.585070088214E-1)[&rate=5.396886286838177E-4]:3.384450765287E-1)[&rate=5.396886286838177E-4]:3.967080889597E-1,(24[&rate=5.396886286838177E-4]:8.689039140658E-1,((28[&rate=5.396886286838177E-4]:5.706191821368E-1,21[&rate=5.396886286838177E-4]:5.459616478904E-1)[&rate=5.396886286838177E-4]:2.42090370083E-1,1[&rate=5.396886286838177E-4]:2.640818235685E-2)[&rate=5.396886286838177E-4]:6.167381390076E-2)[&rate=5.396886286838177E-4]:3.357151643537E-1)[&rate=5.396886286838177E-4]:6.231241672265E-2,102[&rate=5.396886286838177E-4]:1.052876595258E-1)[&rate=5.396886286838177E-4]:6.280390445983E-2)[&rate=5.396886286838177E-4]:3.151384383593E-1,((10[&rate=5.396886286838177E-4]:4.862341621414E-1,15[&rate=5.396886286838177E-4]:5.245903265248E-1)[&rate=5.396886286838177E-4]:2.325474952203E-1,((18[&rate=5.396886286838177E-4]:3.597566049707E-1,3[&rate=5.396886286838177E-4]:2.446881118201E-1)[&rate=5.396886286838177E-4]:2.652953936635E-1,6[&rate=5.396886286838177E-4]:5.620383000041E-1)[&rate=5.396886286838177E-4]:1.403050011932E-1)[&rate=5.396886286838177E-4]:8.302017696407E-1)[&rate=5.396886286838177E-4]:1.913643576721E-2)[&rate=5.396886286838177E-4]:3.153734414519E-1)[&rate=5.396886286838177E-4]:7.372985974114E-1,((((147[&rate=5.396886286838177E-4]:4.882484859289E-1,97[&rate=5.396886286838177E-4]:3.598331853824E-1)[&rate=5.396886286838177E-4]:2.374642618383E-2,(2[&rate=5.396886286838177E-4]:5.807383359857E-1,(((22[&rate=5.396886286838177E-4]:3.960230627327E-1,27[&rate=5.396886286838177E-4]:4.124614188971E-1)[&rate=5.396886286838177E-4]:1.231004394159E-1,((7[&rate=5.396886286838177E-4]:8.511775909876E-2,8[&rate=5.396886286838177E-4]:8.511775909876E-2)[&rate=5.396886286838177E-4]:2.416535472019E-1,26[&rate=5.396886286838177E-4]:4.336206213692E-1)[&rate=5.396886286838177E-4]:9.646178488906E-2)[&rate=5.396886286838177E-4]:3.024308267518E-2,31[&rate=5.396886286838177E-4]:6.041611053718E-1)[&rate=5.396886286838177E-4]:2.039744908879E-1)[&rate=5.396886286838177E-4]:1.830605329776E0)[&rate=5.396886286838177E-4]:8.554117133928E-2,16[&rate=5.396886286838177E-4]:2.625651960389E0)[&rate=5.396886286838177E-4]:2.436580176398E-2,40[&rate=5.396886286838177E-4]:5.645248360357E-1)[&rate=5.396886286838177E-4]:1.187002989096E-2)[&rate=5.396886286838177E-4]:2.149278923478E-2,(98[&rate=5.396886286838177E-4]:6.257834346747E-1,((95[&rate=5.396886286838177E-4]:3.463047805043E-1,(100[&rate=5.396886286838177E-4]:1.359825941149E-1,94[&rate=5.396886286838177E-4]:1.359825941149E-1)[&rate=5.396886286838177E-4]:1.256227328373E-1)[&rate=5.396886286838177E-4]:1.970118638306E-1,(96[&rate=5.396886286838177E-4]:2.17187272885E-1,99[&rate=5.396886286838177E-4]:2.527063985679E-1)[&rate=5.396886286838177E-4]:3.015392075156E-1)[&rate=5.396886286838177E-4]:9.339575208852E-2)[&rate=5.396886286838177E-4]:1.00519521033E-1)[&rate=5.396886286838177E-4]:1.694424360057E-3)[&rate=5.396886286838177E-4]:1.366200375004E-2,146[&rate=5.396886286838177E-4]:7.334626625065E-1)[&rate=5.396886286838177E-4]:6.672743438753E-2,38[&rate=5.396886286838177E-4]:6.1166550673E-1)[&rate=5.396886286838177E-4]:6.828437563629E-1,(((36[&rate=5.396886286838177E-4]:5.284799827336E-2,(121[&rate=5.396886286838177E-4]:1.764644384668E0,127[&rate=5.396886286838177E-4]:2.205740275079E0)[&rate=5.396886286838177E-4]:3.676556683997E-1)[&rate=5.396886286838177E-4]:8.970421815515E-2,35[&rate=5.396886286838177E-4]:9.597687396274E-2)[&rate=5.396886286838177E-4]:2.064701663469E-1,((45[&rate=5.396886286838177E-4]:8.031463042193E-1,((51[&rate=5.396886286838177E-4]:5.820265399667E-1,(43[&rate=5.396886286838177E-4]:4.7450867487E-1,(46[&rate=5.396886286838177E-4]:4.414980616248E-1,((41[&rate=5.396886286838177E-4]:1.040088628235E-1,42[&rate=5.396886286838177E-4]:1.094733436977E-1)[&rate=5.396886286838177E-4]:1.085954795362E-1,48[&rate=5.396886286838177E-4]:2.563201893542E-1)[&rate=5.396886286838177E-4]:1.742489105221E-1)[&rate=5.396886286838177E-4]:3.30106132452E-2)[&rate=5.396886286838177E-4]:1.348402694682E-1)[&rate=5.396886286838177E-4]:1.79750520642E-1,((47[&rate=5.396886286838177E-4]:3.511807797914E-1,44[&rate=5.396886286838177E-4]:3.457162989171E-1)[&rate=5.396886286838177E-4]:2.657036700908E-1,(50[&rate=5.396886286838177E-4]:2.465155875313E-1,49[&rate=5.396886286838177E-4]:2.465155875313E-1)[&rate=5.396886286838177E-4]:3.375819771052E-1)[&rate=5.396886286838177E-4]:1.72215015098E-1)[&rate=5.396886286838177E-4]:2.224356055047E-2)[&rate=5.396886286838177E-4]:1.950922440043E-1,((((65[&rate=5.396886286838177E-4]:1.119371687083E-1,62[&rate=5.396886286838177E-4]:3.037179906261E-1)[&rate=5.396886286838177E-4]:3.123986747513E-2,(60[&rate=5.396886286838177E-4]:3.094519592545E-2,64[&rate=5.396886286838177E-4]:1.816301274322E-1)[&rate=5.396886286838177E-4]:1.12231840258E-1)[&rate=5.396886286838177E-4]:2.783328355685E-1,(61[&rate=5.396886286838177E-4]:2.693811848208E-1,63[&rate=5.396886286838177E-4]:2.282852944098E-1)[&rate=5.396886286838177E-4]:3.439095088488E-1)[&rate=5.396886286838177E-4]:8.476773669555E-1,(((69[&rate=5.396886286838177E-4]:5.829180851202E-1,118[&rate=5.396886286838177E-4]:5.719591810105E-1)[&rate=5.396886286838177E-4]:1.552289725406E-1,((132[&rate=5.396886286838177E-4]:1.337487417453E-1,(131[&rate=5.396886286838177E-4]:1.295068867258E-1,130[&rate=5.396886286838177E-4]:1.267671606985E-1)[&rate=5.396886286838177E-4]:4.241855019508E-3)[&rate=5.396886286838177E-4]:1.369180295738E-2,129[&rate=5.396886286838177E-4]:1.447008186754E-1)[&rate=5.396886286838177E-4]:4.455010335059E-1)[&rate=5.396886286838177E-4]:7.276535979701E-1,128[&rate=5.396886286838177E-4]:1.315115724124E0)[&rate=5.396886286838177E-4]:6.126309103917E-3)[&rate=5.396886286838177E-4]:4.503927272871E-1)[&rate=5.396886286838177E-4]:5.957940308244E-2)[&rate=5.396886286838177E-4]:3.896967762677E-1)[&rate=5.396886286838177E-4]:2.597922944198E-1);
tree STATE_66510000 [&joint=-20957.9680783911,lnP=-20957.9680783911] = [&R] (33[&rate=5.911815689397651E-4]:6.731669967912E-2,(32[&rate=5.911815689397651E-4]:3.938759999186E-2,((((((((96[&rate=5.911815689397651E-4]:4.005200291376E-1,99[&rate=5.911815689397651E-4]:4.360391548205E-1)[&rate=5.911815689397651E-4]:1.890903479016E-1,(95[&rate=5.911815689397651E-4]:5.038871582044E-1,(100[&rate=5.911815689397651E-4]:1.955969344094E-1,94[&rate=5.911815689397651E-4]:1.955969344094E-1)[&rate=5.911815689397651E-4]:2.23590770243E-1)[&rate=5.911815689397651E-4]:1.103133827691E-1)[&rate=5.911815689397651E-4]:2.968211130978E-3,98[&rate=5.911815689397651E-4]:6.062397903558E-1)[&rate=5.911815689397651E-4]:4.019784465192E-1,(((147[&rate=5.911815689397651E-4]:5.012847128918E-1,((39[&rate=5.911815689397651E-4]:4.130805509527E-1,97[&rate=5.911815689397651E-4]:3.420422995865E-1)[&rate=5.911815689397651E-4]:1.989589332004E-2,16[&rate=5.911815689397651E-4]:2.51846937039E0)[&rate=5.911815689397651E-4]:1.09312194388E-2)[&rate=5.911815689397651E-4]:1.844396742535E-2,(146[&rate=5.911815689397651E-4]:5.063166518655E-1,((((26[&rate=5.911815689397651E-4]:4.995382513442E-1,(7[&rate=5.911815689397651E-4]:3.274490208153E-1,8[&rate=5.911815689397651E-4]:3.274490208153E-1)[&rate=5.911815689397651E-4]:6.523991546028E-2)[&rate=5.911815689397651E-4]:2.458313986393E-1,(31[&rate=5.911815689397651E-4]:6.383010981592E-1,2[&rate=5.911815689397651E-4]:4.109038378851E-1)[&rate=5.911815689397651E-4]:1.509041682626E-1)[&rate=5.911815689397651E-4]:1.110638063118E-1,(22[&rate=5.911815689397651E-4]:5.437048213113E-1,27[&rate=5.911815689397651E-4]:5.601431774756E-1)[&rate=5.911815689397651E-4]:3.017697308743E-1)[&rate=5.911815689397651E-4]:1.649237959638E0,(101[&rate=5.911815689397651E-4]:1.105591037746E0,(((18[&rate=5.911815689397651E-4]:6.878225407815E-1,3[&rate=5.911815689397651E-4]:5.727540476309E-1)[&rate=5.911815689397651E-4]:1.871733042116E-1,(((10[&rate=5.911815689397651E-4]:4.874728939695E-1,15[&rate=5.911815689397651E-4]:5.258290583529E-1)[&rate=5.911815689397651E-4]:1.838784726183E-1,6[&rate=5.911815689397651E-4]:6.549130104234E-1)[&rate=5.911815689397651E-4]:1.30144597599E-1,((88[&rate=5.911815689397651E-4]:1.968987810537E-1,89[&rate=5.911815689397651E-4]:2.105974111908E-1)[&rate=5.911815689397651E-4]:1.328119003731E-1,((93[&rate=5.911815689397651E-4]:2.501584585581E-1,(83[&rate=5.911815689397651E-4]:2.289872691659E-1,(86[&rate=5.911815689397651E-4]:1.846831449055E-1,(84[&rate=5.911815689397651E-4]:1.578608505599E-1,85[&rate=5.911815689397651E-4]:1.578608505599E-1)[&rate=5.911815689397651E-4]:2.682229434561E-2)[&rate=5.911815689397651E-4]:4.430412426032E-2)[&rate=5.911815689397651E-4]:7.472559255174E-3)[&rate=5.911815689397651E-4]:5.324405673282E-2,((92[&rate=5.911815689397651E-4]:1.777707763948E-1,(90[&rate=5.911815689397651E-4]:1.028191313319E-1,91[&rate=5.911815689397651E-4]:1.028191313319E-1)[&rate=5.911815689397651E-4]:7.495164506284E-2)[&rate=5.911815689397651E-4]:1.238210872235E-1,87[&rate=5.911815689397651E-4]:2.878932334813E-1)[&rate=5.911815689397651E-4]:1.81065167258E-3)[&rate=5.911815689397651E-4]:4.000679627298E-2)[&rate=5.911815689397651E-4]:9.430181594722E-1)[&rate=5.911815689397651E-4]:2.692453834057E-2)[&rate=5.911815689397651E-4]:6.563344037715E-1,((((144[&rate=5.911815689397651E-4]:2.408090889476E-1,(145[&rate=5.911815689397651E-4]:1.177317053183E-1,141[&rate=5.911815689397651E-4]:1.149919792908E-1)[&rate=5.911815689397651E-4]:1.285568356842E-1)[&rate=5.911815689397651E-4]:1.187505331192E-1,142[&rate=5.911815689397651E-4]:3.650390741218E-1)[&rate=5.911815689397651E-4]:9.33207666805E-1,((((115[&rate=5.911815689397651E-4]:6.271149596535E-1,((108[&rate=5.911815689397651E-4]:4.287976821224E-1,(114[&rate=5.911815689397651E-4]:1.283819029694E-1,104[&rate=5.911815689397651E-4]:1.886558755721E-1)[&rate=5.911815689397651E-4]:2.428815325776E-1)[&rate=5.911815689397651E-4]:7.788368053225E-2,(109[&rate=5.911815689397651E-4]:4.532402872863E-1,107[&rate=5.911815689397651E-4]:4.340622050946E-1)[&rate=5.911815689397651E-4]:7.535888358745E-2)[&rate=5.911815689397651E-4]:1.779678435742E-1)[&rate=5.911815689397651E-4]:7.631317850054E-2,(13[&rate=5.911815689397651E-4]:5.204885182278E-1,19[&rate=5.911815689397651E-4]:5.588446826115E-1)[&rate=5.911815689397651E-4]:2.65131400748E-1)[&rate=5.911815689397651E-4]:7.317464774285E-2,((148[&rate=5.911815689397651E-4]:2.652824030294E-1,143[&rate=5.911815689397651E-4]:2.625426770021E-1)[&rate=5.911815689397651E-4]:4.943710664474E-1,(((106[&rate=5.911815689397651E-4]:1.493480663287E-1,111[&rate=5.911815689397651E-4]:1.657864224931E-1)[&rate=5.911815689397651E-4]:1.039548707292E-2,139[&rate=5.911815689397651E-4]:3.515243753194E-1)[&rate=5.911815689397651E-4]:4.576503152872E-1,116[&rate=5.911815689397651E-4]:5.571198960861E-1)[&rate=5.911815689397651E-4]:1.641774090071E-1)[&rate=5.911815689397651E-4]:5.530548080373E-2)[&rate=5.911815689397651E-4]:1.272987819355E-2,((((110[&rate=5.911815689397651E-4]:5.293698828799E-1,105[&rate=5.911815689397651E-4]:5.074520746608E-1)[&rate=5.911815689397651E-4]:2.346116118881E-2,117[&rate=5.911815689397651E-4]:5.61050222151E-1)[&rate=5.911815689397651E-4]:1.099617592688E-1,((9[&rate=5.911815689397651E-4]:4.994059675241E-1,113[&rate=5.911815689397651E-4]:5.076251456062E-1)[&rate=5.911815689397651E-4]:4.342947390968E-2,(112[&rate=5.911815689397651E-4]:5.204193704112E-1,(30[&rate=5.911815689397651E-4]:2.085218571451E-1,4[&rate=5.911815689397651E-4]:3.591911741906E-2)[&rate=5.911815689397651E-4]:4.269660064169E-1)[&rate=5.911815689397651E-4]:3.063524910474E-2)[&rate=5.911815689397651E-4]:1.172176358764E-1)[&rate=5.911815689397651E-4]:1.276910076777E-1,(17[&rate=5.911815689397651E-4]:1.367555354361E-1,14[&rate=5.911815689397651E-4]:9.839937105245E-2)[&rate=5.911815689397651E-4]:6.975638920176E-1)[&rate=5.911815689397651E-4]:7.556118184225E-2)[&rate=5.911815689397651E-4]:2.541195562883E-1)[&rate=5.911815689397651E-4]:7.090408670264E-2,((((140[&rate=5.911815689397651E-4]:4.379662885316E-1,11[&rate=5.911815689397651E-4]:4.571443707233E-1)[&rate=5.911815689397651E-4]:1.635957132527E-1,((25[&rate=5.911815689397651E-4]:2.758275581167E-1,20[&rate=5.911815689397651E-4]:2.56649475925E-1)[&rate=5.911815689397651E-4]:2.724347770293E-1,23[&rate=5.911815689397651E-4]:5.373034310364E-1)[&rate=5.911815689397651E-4]:1.683681597888E-1)[&rate=5.911815689397651E-4]:4.325747137162E-1,((1[&rate=5.911815689397651E-4]:9.11960976167E-2,(28[&rate=5.911815689397651E-4]:5.83390908936E-1,21[&rate=5.911815689397651E-4]:5.587333746895E-1)[&rate=5.911815689397651E-4]:2.941065585436E-1)[&rate=5.911815689397651E-4]:8.168289423238E-2,24[&rate=5.911815689397651E-4]:9.537009096573E-1)[&rate=5.911815689397651E-4]:1.955042989937E-1)[&rate=5.911815689397651E-4]:6.971226582049E-2,102[&rate=5.911815689397651E-4]:5.727363885514E-2)[&rate=5.911815689397651E-4]:6.530184630852E-2)[&rate=5.911815689397651E-4]:2.964259964777E-1)[&rate=5.911815689397651E-4]:6.920690081597E-1)[&rate=5.911815689397651E-4]:2.329570905158E-1)[&rate=5.911815689397651E-4]:2.071410336243E-2)[&rate=5.911815689397651E-4]:7.625355850626E-2)[&rate=5.911815689397651E-4]:2.578822247197E-1,40[&rate=5.911815689397651E-4]:7.202338558566E-1)[&rate=5.911815689397651E-4]:1.595690804721E-1)[&rate=5.911815689397651E-4]:5.439437611369E-2,38[&rate=5.911815689397651E-4]:8.658913015133E-1)[&rate=5.911815689397651E-4]:3.05975752629E-1,((127[&rate=5.911815689397651E-4]:2.77037773281E0,(36[&rate=5.911815689397651E-4]:2.377879013891E-1,121[&rate=5.911815689397651E-4]:2.317239956184E0)[&rate=5.911815689397651E-4]:1.204188621501E-2)[&rate=5.911815689397651E-4]:5.596816645554E-2,(35[&rate=5.911815689397651E-4]:1.862598200055E-1,((45[&rate=5.911815689397651E-4]:5.674824871355E-1,((43[&rate=5.911815689397651E-4]:4.214148539136E-1,(46[&rate=5.911815689397651E-4]:3.573941348795E-1,((42[&rate=5.911815689397651E-4]:1.030945492294E-1,48[&rate=5.911815689397651E-4]:1.413459153497E-1)[&rate=5.911815689397651E-4]:7.478023492082E-2,41[&rate=5.911815689397651E-4]:1.72410303276E-1)[&rate=5.911815689397651E-4]:1.303390228605E-1)[&rate=5.911815689397651E-4]:6.402071903408E-2)[&rate=5.911815689397651E-4]:1.348267307235E-1,(47[&rate=5.911815689397651E-4]:5.460925497088E-1,((44[&rate=5.911815689397651E-4]:5.214335891482E-1,51[&rate=5.911815689397651E-4]:4.99575665651E-1)[&rate=5.911815689397651E-4]:4.020552690732E-3,(49[&rate=5.911815689397651E-4]:4.200470001306E-1,50[&rate=5.911815689397651E-4]:4.200470001306E-1)[&rate=5.911815689397651E-4]:7.808473733689E-2)[&rate=5.911815689397651E-4]:1.517392699562E-2)[&rate=5.911815689397651E-4]:1.014903492818E-2)[&rate=5.911815689397651E-4]:1.943762380987E-2)[&rate=5.911815689397651E-4]:1.047808355442E-1,((((69[&rate=5.911815689397651E-4]:4.88984406944E-1,118[&rate=5.911815689397651E-4]:4.780255028343E-1)[&rate=5.911815689397651E-4]:6.146870754147E-2,((130[&rate=5.911815689397651E-4]:2.024726717503E-1,(129[&rate=5.911815689397651E-4]:1.592596867284E-1,132[&rate=5.911815689397651E-4]:1.619994127558E-1)[&rate=5.911815689397651E-4]:4.321298502194E-2)[&rate=5.911815689397651E-4]:8.297983603748E-2,131[&rate=5.911815689397651E-4]:2.881922338152E-1)[&rate=5.911815689397651E-4]:1.170554012181E-1)[&rate=5.911815689397651E-4]:5.321407644357E-1,128[&rate=5.911815689397651E-4]:9.319089474142E-1)[&rate=5.911815689397651E-4]:2.734597228861E-1,(((60[&rate=5.911815689397651E-4]:1.498151583888E-1,64[&rate=5.911815689397651E-4]:3.005000898956E-1)[&rate=5.911815689397651E-4]:8.123447044496E-2,(65[&rate=5.911815689397651E-4]:1.741123573627E-1,62[&rate=5.911815689397651E-4]:3.658931792804E-1)[&rate=5.911815689397651E-4]:5.693727147116E-2)[&rate=5.911815689397651E-4]:4.043811060218E-2,(61[&rate=5.911815689397651E-4]:8.119088822379E-2,63[&rate=5.911815689397651E-4]:4.009499781275E-2)[&rate=5.911815689397651E-4]:3.820776731299E-1)[&rate=5.911815689397651E-4]:8.818261363438E-1)[&rate=5.911815689397651E-4]:2.402908646707E-1)[&rate=5.911815689397651E-4]:2.693674083222E-1)[&rate=5.911815689397651E-4]:7.296279158839E-2)[&rate=5.911815689397651E-4]:3.10278996033E-1)[&rate=5.911815689397651E-4]:3.016756048352E-1,(34[&rate=5.911815689397651E-4]:5.398267035978E-3,(((((37[&rate=5.911815689397651E-4]:3.972858334526E-1,((58[&rate=5.911815689397651E-4]:3.208666934436E-1,54[&rate=5.911815689397651E-4]:2.634896442632E-1)[&rate=5.911815689397651E-4]:2.728143012541E-2,57[&rate=5.911815689397651E-4]:3.31754680946E-1)[&rate=5.911815689397651E-4]:3.001202682349E-2)[&rate=5.911815689397651E-4]:7.864601576507E-2,(56[&rate=5.911815689397651E-4]:2.270336203732E-1,55[&rate=5.911815689397651E-4]:2.270336203732E-1)[&rate=5.911815689397651E-4]:2.024501414127E-1)[&rate=5.911815689397651E-4]:2.072221477889E-1,59[&rate=5.911815689397651E-4]:6.449026308863E-1)[&rate=5.911815689397651E-4]:1.879744517491E-1,68[&rate=5.911815689397651E-4]:7.836967547665E-1)[&rate=5.911815689397651E-4]:3.269883110319E-1,((((((((70[&rate=5.911815689397651E-4]:3.902808986937E-1,76[&rate=5.911815689397651E-4]:4.286370630771E-1)[&rate=5.911815689397651E-4]:5.362622345956E-2,74[&rate=5.911815689397651E-4]:4.822632865367E-1)[&rate=5.911815689397651E-4]:9.436529409565E-2,75[&rate=5.911815689397651E-4]:5.766285806323E-1)[&rate=5.911815689397651E-4]:4.68476714514E-1,(((80[&rate=5.911815689397651E-4]:4.305635772124E-2,81[&rate=5.911815689397651E-4]:4.305635772124E-2)[&rate=5.911815689397651E-4]:3.979429395613E-1,(73[&rate=5.911815689397651E-4]:3.493333885398E-1,77[&rate=5.911815689397651E-4]:3.43853936485E-1)[&rate=5.911815689397651E-4]:1.409809772359E-1)[&rate=5.911815689397651E-4]:8.828893248534E-2,((82[&rate=5.911815689397651E-4]:3.66340713768E-1,71[&rate=5.911815689397651E-4]:3.307242754119E-1)[&rate=5.911815689397651E-4]:3.589566247772E-2,((72[&rate=5.911815689397651E-4]:1.625808749924E-2,78[&rate=5.911815689397651E-4]:3.817589571855E-2)[&rate=5.911815689397651E-4]:3.488609646993E-1,79[&rate=5.911815689397651E-4]:3.870368604179E-1)[&rate=5.911815689397651E-4]:6.980337745816E-3)[&rate=5.911815689397651E-4]:1.434902096865E-1)[&rate=5.911815689397651E-4]:4.665019968854E-1)[&rate=5.911815689397651E-4]:3.341080619125E-1,((137[&rate=5.911815689397651E-4]:4.604237128427E-1,133[&rate=5.911815689397651E-4]:4.193278224317E-1)[&rate=5.911815689397651E-4]:7.511276589296E-2,134[&rate=5.911815689397651E-4]:4.643036020235E-1)[&rate=5.911815689397651E-4]:9.203892070903E-1)[&rate=5.911815689397651E-4]:5.512039494115E-2,53[&rate=5.911815689397651E-4]:6.878706933879E-1)[&rate=5.911815689397651E-4]:2.832572599438E-2,((103[&rate=5.911815689397651E-4]:4.478100892856E-1,(29[&rate=5.911815689397651E-4]:5.719321568365E-1,(5[&rate=5.911815689397651E-4]:1.450297113936E-1,12[&rate=5.911815689397651E-4]:1.833858757771E-1)[&rate=5.911815689397651E-4]:2.816969659909E-1)[&rate=5.911815689397651E-4]:1.087546447779E-1)[&rate=5.911815689397651E-4]:1.803737822355E0,52[&rate=5.911815689397651E-4]:5.872541770796E-1)[&rate=5.911815689397651E-4]:1.371389636141E-1)[&rate=5.911815689397651E-4]:5.544166769949E-1,125[&rate=5.911815689397651E-4]:1.060230582716E0)[&rate=5.911815689397651E-4]:2.171211497492E-1)[&rate=5.911815689397651E-4]:3.054475376399E-1)[&rate=5.911815689397651E-4]:2.765246796028E-3)[&rate=5.911815689397651E-4]:2.447495640537E-2,((67[&rate=5.911815689397651E-4]:1.983712747801E-1,(122[&rate=5.911815689397651E-4]:2.912147151504E-1,(124[&rate=5.911815689397651E-4]:2.702290309365E-1,123[&rate=5.911815689397651E-4]:2.729612713736E-1)[&rate=5.911815689397651E-4]:1.825344377674E-2)[&rate=5.911815689397651E-4]:4.084291099703E-1)[&rate=5.911815689397651E-4]:4.683139549726E-2,(66[&rate=5.911815689397651E-4]:1.925921659246E-1,((119[&rate=5.911815689397651E-4]:1.422970690639E0,(120[&rate=5.911815689397651E-4]:9.15358737441E-1,((138[&rate=5.911815689397651E-4]:2.003192974781E-1,136[&rate=5.911815689397651E-4]:6.881244816289E-2)[&rate=5.911815689397651E-4]:4.757414600031E-1,135[&rate=5.911815689397651E-4]:4.760607574812E-1)[&rate=5.911815689397651E-4]:1.872431854393E-1)[&rate=5.911815689397651E-4]:4.117215422389E-1)[&rate=5.911815689397651E-4]:4.519829507046E-1,126[&rate=5.911815689397651E-4]:1.0892511187E0)[&rate=5.911815689397651E-4]:3.505152369099E-1)[&rate=5.911815689397651E-4]:5.261050435272E-2)[&rate=5.911815689397651E-4]:6.504494985901E-1)[&rate=5.911815689397651E-4]:2.866693797357E-2)[&rate=5.911815689397651E-4]:2.244964763254E-2);
tree STATE_66600000 [&joint=-20957.964901961823,lnP=-20957.964901961823] = [&R] (33[&rate=5.999058340939921E-4]:1.262519771865E-1,(((((122[&rate=5.999058340939921E-4]:4.194453656424E-1,(124[&rate=5.999058340939921E-4]:1.855697350819E-1,123[&rate=5.999058340939921E-4]:1.88301975519E-1)[&rate=5.999058340939921E-4]:2.311433901234E-1)[&rate=5.999058340939921E-4]:4.375575203198E-1,67[&rate=5.999058340939921E-4]:3.557303356216E-1)[&rate=5.999058340939921E-4]:7.661887120328E-2,((((119[&rate=5.999058340939921E-4]:9.082770841213E-1,120[&rate=5.999058340939921E-4]:8.123866731625E-1)[&rate=5.999058340939921E-4]:7.71641547721E-2,((138[&rate=5.999058340939921E-4]:1.838747222418E-1,136[&rate=5.999058340939921E-4]:5.236787292659E-2)[&rate=5.999058340939921E-4]:4.954527329074E-1,135[&rate=5.999058340939921E-4]:4.793274551492E-1)[&rate=5.999058340939921E-4]:1.581685782649E-1)[&rate=5.999058340939921E-4]:5.70284762547E-1,126[&rate=5.999058340939921E-4]:7.700234787967E-1)[&rate=5.999058340939921E-4]:8.434003220139E-1,66[&rate=5.999058340939921E-4]:3.662496111255E-1)[&rate=5.999058340939921E-4]:6.609959569929E-2)[&rate=5.999058340939921E-4]:4.559340176572E-1,32[&rate=5.999058340939921E-4]:3.351717632826E-3)[&rate=5.999058340939921E-4]:1.310296320174E-2,(34[&rate=5.999058340939921E-4]:1.13791394819E-2,((((((56[&rate=5.999058340939921E-4]:1.174251626308E-1,55[&rate=5.999058340939921E-4]:1.174251626308E-1)[&rate=5.999058340939921E-4]:1.91106968431E-2,((37[&rate=5.999058340939921E-4]:1.714387851836E-1,(59[&rate=5.999058340939921E-4]:1.331374076248E-1,58[&rate=5.999058340939921E-4]:1.522630906849E-1)[&rate=5.999058340939921E-4]:5.001143856997E-5)[&rate=5.999058340939921E-4]:1.000270818101E-2,54[&rate=5.999058340939921E-4]:1.049387611242E-1)[&rate=5.999058340939921E-4]:1.542453541081E-3)[&rate=5.999058340939921E-4]:1.364110847493E-1,57[&rate=5.999058340939921E-4]:2.838759059719E-1)[&rate=5.999058340939921E-4]:2.213827881148E-1,68[&rate=5.999058340939921E-4]:4.533461257806E-1)[&rate=5.999058340939921E-4]:5.556891060664E-1,(((((133[&rate=5.999058340939921E-4]:7.219651062051E-1,(134[&rate=5.999058340939921E-4]:6.327092651341E-1,137[&rate=5.999058340939921E-4]:7.039421418463E-1)[&rate=5.999058340939921E-4]:5.911885476984E-2)[&rate=5.999058340939921E-4]:6.978452465649E-1,52[&rate=5.999058340939921E-4]:6.459275771131E-1)[&rate=5.999058340939921E-4]:2.141900262593E-1,(53[&rate=5.999058340939921E-4]:6.037601738518E-1,(103[&rate=5.999058340939921E-4]:7.204585289724E-1,(29[&rate=5.999058340939921E-4]:6.427755575893E-1,(5[&rate=5.999058340939921E-4]:1.340956367097E-1,12[&rate=5.999058340939921E-4]:1.724518010932E-1)[&rate=5.999058340939921E-4]:3.634744414276E-1)[&rate=5.999058340939921E-4]:3.105596837119E-1)[&rate=5.999058340939921E-4]:1.555792100752E0)[&rate=5.999058340939921E-4]:2.481607082092E-1)[&rate=5.999058340939921E-4]:6.27788953156E-3,((((74[&rate=5.999058340939921E-4]:4.870893786731E-1,70[&rate=5.999058340939921E-4]:4.487332142897E-1)[&rate=5.999058340939921E-4]:9.385009956731E-2,76[&rate=5.999058340939921E-4]:5.809394782404E-1)[&rate=5.999058340939921E-4]:2.073081547144E-1,75[&rate=5.999058340939921E-4]:7.882476329549E-1)[&rate=5.999058340939921E-4]:1.195380010907E-2,(((82[&rate=5.999058340939921E-4]:3.459645161428E-1,(79[&rate=5.999058340939921E-4]:3.155444011255E-1,(78[&rate=5.999058340939921E-4]:1.63521765974E-1,72[&rate=5.999058340939921E-4]:1.416039577547E-1)[&rate=5.999058340939921E-4]:1.520226351514E-1)[&rate=5.999058340939921E-4]:2.220093693525E-2)[&rate=5.999058340939921E-4]:1.66585948145E-1,77[&rate=5.999058340939921E-4]:5.399477245618E-1)[&rate=5.999058340939921E-4]:3.197874385446E-2,(73[&rate=5.999058340939921E-4]:5.756358587849E-1,((80[&rate=5.999058340939921E-4]:1.330462605647E-2,81[&rate=5.999058340939921E-4]:1.330462605647E-2)[&rate=5.999058340939921E-4]:4.102069402698E-1,71[&rate=5.999058340939921E-4]:4.043334841345E-1)[&rate=5.999058340939921E-4]:1.028092239655E-1)[&rate=5.999058340939921E-4]:1.770061686132E-3)[&rate=5.999058340939921E-4]:2.227955125929E-1)[&rate=5.999058340939921E-4]:8.044603971407E-1)[&rate=5.999058340939921E-4]:1.06664782285E-1,125[&rate=5.999058340939921E-4]:7.544810402163E-1)[&rate=5.999058340939921E-4]:4.212208582974E-1)[&rate=5.999058340939921E-4]:2.436442200258E-1,((((99[&rate=5.999058340939921E-4]:5.218036750505E-1,96[&rate=5.999058340939921E-4]:4.862845493676E-1)[&rate=5.999058340939921E-4]:2.647022337267E-1,(((((100[&rate=5.999058340939921E-4]:2.407762741497E-1,94[&rate=5.999058340939921E-4]:2.407762741497E-1)[&rate=5.999058340939921E-4]:2.645086863907E-1,95[&rate=5.999058340939921E-4]:5.899844140925E-1)[&rate=5.999058340939921E-4]:1.066531122839E-1,98[&rate=5.999058340939921E-4]:6.857085646276E-1)[&rate=5.999058340939921E-4]:3.891561720315E-2,((16[&rate=5.999058340939921E-4]:2.654019200673E0,40[&rate=5.999058340939921E-4]:5.685262745559E-1)[&rate=5.999058340939921E-4]:1.137269682739E-2,146[&rate=5.999058340939921E-4]:7.001175506182E-1)[&rate=5.999058340939921E-4]:1.630990990123E-2)[&rate=5.999058340939921E-4]:7.931238567433E-3,((147[&rate=5.999058340939921E-4]:6.281174815236E-1,((101[&rate=5.999058340939921E-4]:8.356267816447E-1,(((((144[&rate=5.999058340939921E-4]:4.064616803588E-1,145[&rate=5.999058340939921E-4]:4.119411324137E-1)[&rate=5.999058340939921E-4]:1.403892896487E-1,141[&rate=5.999058340939921E-4]:5.495906960348E-1)[&rate=5.999058340939921E-4]:6.540729254194E-2,142[&rate=5.999058340939921E-4]:6.177377146043E-1)[&rate=5.999058340939921E-4]:1.051485702107E0,((((((109[&rate=5.999058340939921E-4]:4.022549433217E-1,107[&rate=5.999058340939921E-4]:3.830768611299E-1)[&rate=5.999058340939921E-4]:1.147959199467E-2,(108[&rate=5.999058340939921E-4]:3.072345384954E-1,(114[&rate=5.999058340939921E-4]:6.91936479038E-3,104[&rate=5.999058340939921E-4]:6.719333739315E-2)[&rate=5.999058340939921E-4]:2.427809271296E-1)[&rate=5.999058340939921E-4]:8.458218860185E-2)[&rate=5.999058340939921E-4]:2.317009287037E-1,((13[&rate=5.999058340939921E-4]:4.263741946919E-1,19[&rate=5.999058340939921E-4]:4.647303590756E-1)[&rate=5.999058340939921E-4]:1.892250182569E-1,115[&rate=5.999058340939921E-4]:5.334074321269E-1)[&rate=5.999058340939921E-4]:3.257597709863E-2)[&rate=5.999058340939921E-4]:1.631213353844E-1,((148[&rate=5.999058340939921E-4]:3.831758632993E-1,143[&rate=5.999058340939921E-4]:3.804361372719E-1)[&rate=5.999058340939921E-4]:2.943986987854E-1,((106[&rate=5.999058340939921E-4]:6.178995359883E-2,(139[&rate=5.999058340939921E-4]:2.399295039457E-1,111[&rate=5.999058340939921E-4]:6.458703819228E-2)[&rate=5.999058340939921E-4]:1.364127157091E-2)[&rate=5.999058340939921E-4]:4.90525407653E-1,116[&rate=5.999058340939921E-4]:4.92041388649E-1)[&rate=5.999058340939921E-4]:1.471770090519E-1)[&rate=5.999058340939921E-4]:8.988634690901E-2)[&rate=5.999058340939921E-4]:1.600969189704E-1,(((((112[&rate=5.999058340939921E-4]:4.057042281712E-1,113[&rate=5.999058340939921E-4]:4.057042281712E-1)[&rate=5.999058340939921E-4]:6.255792310486E-2,(17[&rate=5.999058340939921E-4]:4.376632483356E-1,14[&rate=5.999058340939921E-4]:3.993070839519E-1)[&rate=5.999058340939921E-4]:6.895506732411E-2)[&rate=5.999058340939921E-4]:1.572554888677E-2,(30[&rate=5.999058340939921E-4]:2.279621804465E-1,4[&rate=5.999058340939921E-4]:5.535944072048E-2)[&rate=5.999058340939921E-4]:3.710940128671E-1)[&rate=5.999058340939921E-4]:1.555355640988E-1,(9[&rate=5.999058340939921E-4]:3.799954818619E-1,117[&rate=5.999058340939921E-4]:3.909543859716E-1)[&rate=5.999058340939921E-4]:2.513086043177E-1)[&rate=5.999058340939921E-4]:7.167219050364E-2,(105[&rate=5.999058340939921E-4]:3.979906966339E-1,110[&rate=5.999058340939921E-4]:4.19908504853E-1)[&rate=5.999058340939921E-4]:2.858074978576E-1)[&rate=5.999058340939921E-4]:2.60197989637E-1)[&rate=5.999058340939921E-4]:4.743423276007E-1,((102[&rate=5.999058340939921E-4]:1.537041730128E-1,((1[&rate=5.999058340939921E-4]:9.521805059044E-2,(28[&rate=5.999058340939921E-4]:7.353496864491E-1,21[&rate=5.999058340939921E-4]:7.106921522026E-1)[&rate=5.999058340939921E-4]:1.461697340043E-1)[&rate=5.999058340939921E-4]:1.347548797696E-1,24[&rate=5.999058340939921E-4]:1.010794848168E0)[&rate=5.999058340939921E-4]:3.045531604609E-1)[&rate=5.999058340939921E-4]:1.722590864579E-1,((23[&rate=5.999058340939921E-4]:5.945627681539E-1,(25[&rate=5.999058340939921E-4]:4.617957879072E-1,20[&rate=5.999058340939921E-4]:4.426177057155E-1)[&rate=5.999058340939921E-4]:1.437258843564E-1)[&rate=5.999058340939921E-4]:3.317467042934E-1,(140[&rate=5.999058340939921E-4]:7.197796784598E-1,11[&rate=5.999058340939921E-4]:7.389577606516E-1)[&rate=5.999058340939921E-4]:1.024202049465E-1)[&rate=5.999058340939921E-4]:5.503387185301E-1)[&rate=5.999058340939921E-4]:4.579990979271E-2)[&rate=5.999058340939921E-4]:5.088490498165E-2)[&rate=5.999058340939921E-4]:1.014040479566E-1,((((18[&rate=5.999058340939921E-4]:4.137160821071E-1,6[&rate=5.999058340939921E-4]:3.507023834769E-1)[&rate=5.999058340939921E-4]:6.479010086952E-2,(10[&rate=5.999058340939921E-4]:3.638683183921E-1,15[&rate=5.999058340939921E-4]:4.022244827755E-1)[&rate=5.999058340939921E-4]:6.806252211873E-2)[&rate=5.999058340939921E-4]:2.731365200429E-1,3[&rate=5.999058340939921E-4]:6.365742098689E-1)[&rate=5.999058340939921E-4]:5.476519457856E-2,((88[&rate=5.999058340939921E-4]:8.960875454689E-2,89[&rate=5.999058340939921E-4]:1.033073846839E-1)[&rate=5.999058340939921E-4]:1.830577225334E-1,((87[&rate=5.999058340939921E-4]:2.013497836587E-1,((85[&rate=5.999058340939921E-4]:7.515626831953E-2,86[&rate=5.999058340939921E-4]:7.515626831953E-2)[&rate=5.999058340939921E-4]:9.056081074885E-2,((93[&rate=5.999058340939921E-4]:9.582198628429E-2,83[&rate=5.999058340939921E-4]:8.212335614728E-2)[&rate=5.999058340939921E-4]:5.312019051386E-2,84[&rate=5.999058340939921E-4]:1.352435466611E-1)[&rate=5.999058340939921E-4]:3.047353240724E-2)[&rate=5.999058340939921E-4]:3.563270459034E-2)[&rate=5.999058340939921E-4]:1.259665830581E-3,(92[&rate=5.999058340939921E-4]:1.743641802722E-1,(90[&rate=5.999058340939921E-4]:3.081786815514E-2,91[&rate=5.999058340939921E-4]:3.081786815514E-2)[&rate=5.999058340939921E-4]:1.435463121171E-1)[&rate=5.999058340939921E-4]:4.194389935411E-2)[&rate=5.999058340939921E-4]:7.0057027591E-2)[&rate=5.999058340939921E-4]:9.583989547643E-1)[&rate=5.999058340939921E-4]:8.299729917269E-1)[&rate=5.999058340939921E-4]:3.170541114979E-1)[&rate=5.999058340939921E-4]:5.298130398651E-1,((((26[&rate=5.999058340939921E-4]:5.099751939968E-1,(7[&rate=5.999058340939921E-4]:7.062525094982E-2,8[&rate=5.999058340939921E-4]:7.062525094982E-2)[&rate=5.999058340939921E-4]:3.325006279785E-1)[&rate=5.999058340939921E-4]:5.087667313968E-2,(22[&rate=5.999058340939921E-4]:1.492890290568E-1,27[&rate=5.999058340939921E-4]:1.657273852212E-1)[&rate=5.999058340939921E-4]:4.0060393397E-1)[&rate=5.999058340939921E-4]:8.558466055041E-2,31[&rate=5.999058340939921E-4]:6.902721441253E-1)[&rate=5.999058340939921E-4]:1.641982101356E-1,2[&rate=5.999058340939921E-4]:6.270730939868E-1)[&rate=5.999058340939921E-4]:1.721928371359E0)[&rate=5.999058340939921E-4]:1.784647698272E-1)[&rate=5.999058340939921E-4]:1.777103608141E-2,(39[&rate=5.999058340939921E-4]:5.144925960801E-1,97[&rate=5.999058340939921E-4]:4.434543447139E-1)[&rate=5.999058340939921E-4]:7.401887234459E-2)[&rate=5.999058340939921E-4]:1.562865142723E-2)[&rate=5.999058340939921E-4]:3.209256488175E-2)[&rate=5.999058340939921E-4]:3.482608368267E-1,38[&rate=5.999058340939921E-4]:9.161875106313E-1)[&rate=5.999058340939921E-4]:3.658845485669E-1,(((((128[&rate=5.999058340939921E-4]:1.273278133327E0,(((60[&rate=5.999058340939921E-4]:1.712616712857E-1,64[&rate=5.999058340939921E-4]:3.219466027924E-1)[&rate=5.999058340939921E-4]:2.301492548054E-1,(65[&rate=5.999058340939921E-4]:3.167496668681E-1,62[&rate=5.999058340939921E-4]:5.085304887859E-1)[&rate=5.999058340939921E-4]:8.466125922294E-2)[&rate=5.999058340939921E-4]:2.274145715954E-1,(61[&rate=5.999058340939921E-4]:1.629325526224E-1,63[&rate=5.999058340939921E-4]:1.218366622113E-1)[&rate=5.999058340939921E-4]:6.576737669818E-1)[&rate=5.999058340939921E-4]:5.923978411198E-1)[&rate=5.999058340939921E-4]:1.008212855894E-1,(118[&rate=5.999058340939921E-4]:7.985284820701E-1,(69[&rate=5.999058340939921E-4]:7.677582880684E-1,((129[&rate=5.999058340939921E-4]:1.967893665613E-1,132[&rate=5.999058340939921E-4]:1.995290925887E-1)[&rate=5.999058340939921E-4]:6.779911869781E-2,(130[&rate=5.999058340939921E-4]:2.147693775829E-1,131[&rate=5.999058340939921E-4]:2.175091036102E-1)[&rate=5.999058340939921E-4]:4.981910767628E-2)[&rate=5.999058340939921E-4]:3.552245973297E-1)[&rate=5.999058340939921E-4]:4.17290981114E-2)[&rate=5.999058340939921E-4]:7.152969642433E-1)[&rate=5.999058340939921E-4]:1.542655177278E-1,((121[&rate=5.999058340939921E-4]:1.978615525176E0,127[&rate=5.999058340939921E-4]:2.419711415587E0)[&rate=5.999058340939921E-4]:1.152437978652E-1,36[&rate=5.999058340939921E-4]:1.440726824654E-2)[&rate=5.999058340939921E-4]:3.176588757543E-2)[&rate=5.999058340939921E-4]:9.368200435152E-3,35[&rate=5.999058340939921E-4]:8.966013791361E-3)[&rate=5.999058340939921E-4]:3.7326504301E-1,(45[&rate=5.999058340939921E-4]:7.203168237928E-1,((((46[&rate=5.999058340939921E-4]:5.234388239555E-1,(43[&rate=5.999058340939921E-4]:5.023558801513E-1,((48[&rate=5.999058340939921E-4]:3.203986292544E-1,42[&rate=5.999058340939921E-4]:2.821472631341E-1)[&rate=5.999058340939921E-4]:1.194034237065E-2,41[&rate=5.999058340939921E-4]:2.886231246305E-1)[&rate=5.999058340939921E-4]:1.590879467778E-1)[&rate=5.999058340939921E-4]:2.108294380421E-2)[&rate=5.999058340939921E-4]:1.236334046434E-1,51[&rate=5.999058340939921E-4]:6.197498242275E-1)[&rate=5.999058340939921E-4]:4.557558591043E-2,(44[&rate=5.999058340939921E-4]:3.022564682723E-1,47[&rate=5.999058340939921E-4]:3.077209491465E-1)[&rate=5.999058340939921E-4]:3.849268653629E-1)[&rate=5.999058340939921E-4]:1.828391048904E-2,(50[&rate=5.999058340939921E-4]:5.527933427052E-1,49[&rate=5.999058340939921E-4]:5.527933427052E-1)[&rate=5.999058340939921E-4]:1.253514970475E-1)[&rate=5.999058340939921E-4]:1.758182010576E-2)[&rate=5.999058340939921E-4]:4.172851440049E-1)[&rate=5.999058340939921E-4]:2.974755558814E-1)[&rate=5.999058340939921E-4]:2.525220141773E-2)[&rate=5.999058340939921E-4]:1.694340240115E-1)[&rate=5.999058340939921E-4]:2.699334957176E-2)[&rate=5.999058340939921E-4]:1.043178442972E-1);
tree STATE_66690000 [&joint=-20961.628346020967,lnP=-20961.628346020967] = [&R] (32[&rate=5.823556720674897E-4]:6.786107999522E-2,(33[&rate=5.823556720674897E-4]:4.029352104138E-2,((((66[&rate=5.823556720674897E-4]:2.685186921777E-1,((122[&rate=5.823556720674897E-4]:2.237410678461E-1,(124[&rate=5.823556720674897E-4]:1.94364826431E-1,123[&rate=5.823556720674897E-4]:1.970970668681E-1)[&rate=5.823556720674897E-4]:2.664400097797E-2)[&rate=5.823556720674897E-4]:4.781253672812E-1,67[&rate=5.823556720674897E-4]:2.005938847866E-1)[&rate=5.823556720674897E-4]:6.792480739105E-2)[&rate=5.823556720674897E-4]:1.853650518383E-3,(126[&rate=5.823556720674897E-4]:9.289668692143E-1,((((138[&rate=5.823556720674897E-4]:2.070013419273E-1,136[&rate=5.823556720674897E-4]:7.549449261212E-2)[&rate=5.823556720674897E-4]:2.71658905012E-1,135[&rate=5.823556720674897E-4]:2.786602469393E-1)[&rate=5.823556720674897E-4]:3.731912043829E-1,119[&rate=5.823556720674897E-4]:9.997966568016E-1)[&rate=5.823556720674897E-4]:1.37498840846E-1,120[&rate=5.823556720674897E-4]:1.041405086689E0)[&rate=5.823556720674897E-4]:5.773738942104E-1)[&rate=5.823556720674897E-4]:5.885796631668E-1)[&rate=5.823556720674897E-4]:4.641588779312E-1,(((((101[&rate=5.823556720674897E-4]:1.41489671082E0,((((24[&rate=5.823556720674897E-4]:1.054852283991E0,((28[&rate=5.823556720674897E-4]:6.883192466408E-1,21[&rate=5.823556720674897E-4]:6.636617123944E-1)[&rate=5.823556720674897E-4]:2.217569720311E-1,1[&rate=5.823556720674897E-4]:1.23774848809E-1)[&rate=5.823556720674897E-4]:1.50255517374E-1)[&rate=5.823556720674897E-4]:5.322364293393E-1,(((11[&rate=5.823556720674897E-4]:6.240278038794E-1,140[&rate=5.823556720674897E-4]:6.048497216876E-1)[&rate=5.823556720674897E-4]:1.148881117523E-2,(20[&rate=5.823556720674897E-4]:6.889520609237E-1,(25[&rate=5.823556720674897E-4]:6.547939935885E-1,23[&rate=5.823556720674897E-4]:6.438350894789E-1)[&rate=5.823556720674897E-4]:5.333614952689E-2)[&rate=5.823556720674897E-4]:2.327688289804E-2)[&rate=5.823556720674897E-4]:6.649603119991E-1,102[&rate=5.823556720674897E-4]:2.347235023962E-1)[&rate=5.823556720674897E-4]:1.907213753179E-1)[&rate=5.823556720674897E-4]:6.864661239042E-2,(((141[&rate=5.823556720674897E-4]:1.801674617256E-1,(145[&rate=5.823556720674897E-4]:1.500835737119E-1,144[&rate=5.823556720674897E-4]:1.44604121657E-1)[&rate=5.823556720674897E-4]:3.28236140413E-2)[&rate=5.823556720674897E-4]:3.908951975448E-1,142[&rate=5.823556720674897E-4]:5.73802385298E-1)[&rate=5.823556720674897E-4]:1.16641663471E0,(((110[&rate=5.823556720674897E-4]:4.809418378671E-1,105[&rate=5.823556720674897E-4]:4.59024029648E-1)[&rate=5.823556720674897E-4]:2.962682987925E-1,(((17[&rate=5.823556720674897E-4]:5.437565096554E-1,14[&rate=5.823556720674897E-4]:5.054003452717E-1)[&rate=5.823556720674897E-4]:1.6211654998E-1,113[&rate=5.823556720674897E-4]:6.675168952517E-1)[&rate=5.823556720674897E-4]:3.551682494388E-2,(((112[&rate=5.823556720674897E-4]:2.174739321956E-1,117[&rate=5.823556720674897E-4]:2.202136582232E-1)[&rate=5.823556720674897E-4]:3.374744471479E-1,9[&rate=5.823556720674897E-4]:5.467292012614E-1)[&rate=5.823556720674897E-4]:5.357138596096E-2,(30[&rate=5.823556720674897E-4]:5.106280000773E-1,4[&rate=5.823556720674897E-4]:3.380252603513E-1)[&rate=5.823556720674897E-4]:2.129602583779E-1)[&rate=5.823556720674897E-4]:9.451395489119E-2)[&rate=5.823556720674897E-4]:7.96558685187E-2)[&rate=5.823556720674897E-4]:3.116732825293E-1,(((109[&rate=5.823556720674897E-4]:6.379560466526E-1,(((114[&rate=5.823556720674897E-4]:6.587273043042E-2,104[&rate=5.823556720674897E-4]:1.261467030332E-1)[&rate=5.823556720674897E-4]:2.892320296317E-1,107[&rate=5.823556720674897E-4]:4.153787326649E-1)[&rate=5.823556720674897E-4]:1.262278583342E-1,108[&rate=5.823556720674897E-4]:5.388668649718E-1)[&rate=5.823556720674897E-4]:7.717137346178E-2)[&rate=5.823556720674897E-4]:1.382812808332E-1,(115[&rate=5.823556720674897E-4]:3.443625475623E-1,(13[&rate=5.823556720674897E-4]:3.09157331352E-1,19[&rate=5.823556720674897E-4]:3.475134957357E-1)[&rate=5.823556720674897E-4]:1.173969970321E-1)[&rate=5.823556720674897E-4]:3.52422725129E-1)[&rate=5.823556720674897E-4]:1.13562953276E-1,(((111[&rate=5.823556720674897E-4]:1.344590731816E-1,106[&rate=5.823556720674897E-4]:1.180207170172E-1)[&rate=5.823556720674897E-4]:2.420805284193E-1,139[&rate=5.823556720674897E-4]:5.518820673543E-1)[&rate=5.823556720674897E-4]:3.648533541396E-1,(116[&rate=5.823556720674897E-4]:6.457674360413E-1,(148[&rate=5.823556720674897E-4]:3.396101289003E-1,143[&rate=5.823556720674897E-4]:3.36870402873E-1)[&rate=5.823556720674897E-4]:3.445134715247E-1)[&rate=5.823556720674897E-4]:1.891319093212E-2)[&rate=5.823556720674897E-4]:1.456675989939E-1)[&rate=5.823556720674897E-4]:2.018228644544E-1)[&rate=5.823556720674897E-4]:4.732534090383E-1)[&rate=5.823556720674897E-4]:4.47812562137E-4)[&rate=5.823556720674897E-4]:1.101018525179E-2,(((10[&rate=5.823556720674897E-4]:4.346100041449E-1,15[&rate=5.823556720674897E-4]:4.729661685283E-1)[&rate=5.823556720674897E-4]:1.021709953098E-1,(6[&rate=5.823556720674897E-4]:4.868378068086E-1,18[&rate=5.823556720674897E-4]:5.498515054388E-1)[&rate=5.823556720674897E-4]:3.350483648165E-2)[&rate=5.823556720674897E-4]:3.771612003514E-1,(((88[&rate=5.823556720674897E-4]:1.091033533244E-1,89[&rate=5.823556720674897E-4]:1.228019834615E-1)[&rate=5.823556720674897E-4]:4.053091785962E-1,(((92[&rate=5.823556720674897E-4]:1.112976565738E-1,(90[&rate=5.823556720674897E-4]:8.985957065189E-2,91[&rate=5.823556720674897E-4]:8.985957065189E-2)[&rate=5.823556720674897E-4]:2.143808592193E-2)[&rate=5.823556720674897E-4]:4.439286936989E-2,87[&rate=5.823556720674897E-4]:1.419918958067E-1)[&rate=5.823556720674897E-4]:8.14930058033E-2,(85[&rate=5.823556720674897E-4]:1.301681556998E-1,(((83[&rate=5.823556720674897E-4]:7.187549760783E-2,84[&rate=5.823556720674897E-4]:7.187549760783E-2)[&rate=5.823556720674897E-4]:2.101336835389E-3,86[&rate=5.823556720674897E-4]:7.397683444322E-2)[&rate=5.823556720674897E-4]:1.621708017279E-2,93[&rate=5.823556720674897E-4]:1.03892544753E-1)[&rate=5.823556720674897E-4]:3.997424108375E-2)[&rate=5.823556720674897E-4]:9.331674591024E-2)[&rate=5.823556720674897E-4]:2.909276303106E-1)[&rate=5.823556720674897E-4]:5.753685388835E-1,3[&rate=5.823556720674897E-4]:5.50055043407E-1)[&rate=5.823556720674897E-4]:2.953940057142E-1)[&rate=5.823556720674897E-4]:6.569129002078E-1)[&rate=5.823556720674897E-4]:9.152744875187E-1)[&rate=5.823556720674897E-4]:7.89606517833E-2,((40[&rate=5.823556720674897E-4]:5.172155149159E-1,(146[&rate=5.823556720674897E-4]:4.865161867225E-1,39[&rate=5.823556720674897E-4]:3.662976074876E-1)[&rate=5.823556720674897E-4]:1.509179074283E-1)[&rate=5.823556720674897E-4]:1.756560927711E-3,(147[&rate=5.823556720674897E-4]:5.745640123255E-1,((((100[&rate=5.823556720674897E-4]:6.727102258176E-2,94[&rate=5.823556720674897E-4]:6.727102258176E-2)[&rate=5.823556720674897E-4]:1.369722609786E-1,95[&rate=5.823556720674897E-4]:2.889427371124E-1)[&rate=5.823556720674897E-4]:3.384676058843E-1,(97[&rate=5.823556720674897E-4]:2.909085800364E-1,((99[&rate=5.823556720674897E-4]:4.184502283063E-1,96[&rate=5.823556720674897E-4]:3.829311026234E-1)[&rate=5.823556720674897E-4]:7.744670229158E-2,98[&rate=5.823556720674897E-4]:4.740390071006E-1)[&rate=5.823556720674897E-4]:1.632312484828E-2)[&rate=5.823556720674897E-4]:1.261192492991E-1)[&rate=5.823556720674897E-4]:2.207176394188E-2,(16[&rate=5.823556720674897E-4]:2.177480120173E0,(2[&rate=5.823556720674897E-4]:6.211867004642E-1,((26[&rate=5.823556720674897E-4]:6.340563780438E-1,(7[&rate=5.823556720674897E-4]:1.658913079962E-1,8[&rate=5.823556720674897E-4]:1.658913079962E-1)[&rate=5.823556720674897E-4]:3.613157549791E-1)[&rate=5.823556720674897E-4]:1.071027670765E-1,(31[&rate=5.823556720674897E-4]:6.958189316668E-1,(22[&rate=5.823556720674897E-4]:4.753670719029E-1,27[&rate=5.823556720674897E-4]:4.918054280672E-1)[&rate=5.823556720674897E-4]:1.656573392159E-1)[&rate=5.823556720674897E-4]:8.917582989195E-2)[&rate=5.823556720674897E-4]:6.358919917952E-2)[&rate=5.823556720674897E-4]:1.42752629642E0)[&rate=5.823556720674897E-4]:4.181506505883E-1)[&rate=5.823556720674897E-4]:7.049118501616E-3)[&rate=5.823556720674897E-4]:1.785112698408E-3)[&rate=5.823556720674897E-4]:1.721127765992E-3)[&rate=5.823556720674897E-4]:3.359268065996E-1,38[&rate=5.823556720674897E-4]:7.883139992802E-1)[&rate=5.823556720674897E-4]:2.902039694076E-1,(((35[&rate=5.823556720674897E-4]:9.69326018724E-3,36[&rate=5.823556720674897E-4]:5.6268602653E-2)[&rate=5.823556720674897E-4]:1.76955486908E-1,(121[&rate=5.823556720674897E-4]:1.865644932187E0,(((((62[&rate=5.823556720674897E-4]:3.889139416886E-1,((60[&rate=5.823556720674897E-4]:5.567762491796E-2,64[&rate=5.823556720674897E-4]:2.063625564247E-1)[&rate=5.823556720674897E-4]:1.091211906358E-1,65[&rate=5.823556720674897E-4]:1.647988155537E-1)[&rate=5.823556720674897E-4]:3.233430421717E-2)[&rate=5.823556720674897E-4]:1.596342842741E-1,(61[&rate=5.823556720674897E-4]:5.704252326237E-2,63[&rate=5.823556720674897E-4]:1.594663285132E-2)[&rate=5.823556720674897E-4]:4.915057027004E-1)[&rate=5.823556720674897E-4]:7.267908724588E-1,128[&rate=5.823556720674897E-4]:1.135613071024E0)[&rate=5.823556720674897E-4]:5.857456427812E-2,((118[&rate=5.823556720674897E-4]:5.26331031399E-1,69[&rate=5.823556720674897E-4]:5.372899355087E-1)[&rate=5.823556720674897E-4]:1.830803765539E-1,((132[&rate=5.823556720674897E-4]:2.453279628458E-1,(129[&rate=5.823556720674897E-4]:1.845269871411E-1,130[&rate=5.823556720674897E-4]:1.845269871411E-1)[&rate=5.823556720674897E-4]:5.80612496774E-2)[&rate=5.823556720674897E-4]:1.506119415841E-1,131[&rate=5.823556720674897E-4]:3.9593990443E-1)[&rate=5.823556720674897E-4]:1.792249281804E-1)[&rate=5.823556720674897E-4]:6.245022547468E-1)[&rate=5.823556720674897E-4]:2.777947299645E-2,127[&rate=5.823556720674897E-4]:2.260323272682E0)[&rate=5.823556720674897E-4]:4.64175499157E-2)[&rate=5.823556720674897E-4]:4.470312121684E-1)[&rate=5.823556720674897E-4]:8.425558535498E-2,((((43[&rate=5.823556720674897E-4]:5.158857454785E-1,(((48[&rate=5.823556720674897E-4]:3.686872860946E-1,42[&rate=5.823556720674897E-4]:3.304359199744E-1)[&rate=5.823556720674897E-4]:5.939254290711E-2,41[&rate=5.823556720674897E-4]:3.843639820073E-1)[&rate=5.823556720674897E-4]:4.235612384769E-2,46[&rate=5.823556720674897E-4]:4.813649145979E-1)[&rate=5.823556720674897E-4]:3.45208308806E-2)[&rate=5.823556720674897E-4]:1.076230959999E-1,(47[&rate=5.823556720674897E-4]:5.227805004889E-1,(44[&rate=5.823556720674897E-4]:5.102941680135E-1,51[&rate=5.823556720674897E-4]:4.884362445163E-1)[&rate=5.823556720674897E-4]:7.021851601061E-3)[&rate=5.823556720674897E-4]:1.007283409896E-1)[&rate=5.823556720674897E-4]:2.641797054479E-3,(50[&rate=5.823556720674897E-4]:3.732782415785E-1,49[&rate=5.823556720674897E-4]:3.732782415785E-1)[&rate=5.823556720674897E-4]:2.200855117087E-1)[&rate=5.823556720674897E-4]:6.184846929744E-2,45[&rate=5.823556720674897E-4]:6.798023865189E-1)[&rate=5.823556720674897E-4]:3.464728569276E-1)[&rate=5.823556720674897E-4]:2.052481897221E-1)[&rate=5.823556720674897E-4]:2.491757206694E-1,(((59[&rate=5.823556720674897E-4]:3.076470395373E-1,((56[&rate=5.823556720674897E-4]:2.094329060975E-1,55[&rate=5.823556720674897E-4]:2.094329060975E-1)[&rate=5.823556720674897E-4]:6.984648676166E-2,(58[&rate=5.823556720674897E-4]:2.984175830924E-1,((37[&rate=5.823556720674897E-4]:2.527033931468E-1,57[&rate=5.823556720674897E-4]:2.171842674637E-1)[&rate=5.823556720674897E-4]:6.332877347649E-2,54[&rate=5.823556720674897E-4]:2.395294343828E-1)[&rate=5.823556720674897E-4]:1.511099529234E-3)[&rate=5.823556720674897E-4]:8.184214138469E-3)[&rate=5.823556720674897E-4]:2.017092536653E-2)[&rate=5.823556720674897E-4]:2.932901977392E-1,68[&rate=5.823556720674897E-4]:5.517569094076E-1)[&rate=5.823556720674897E-4]:3.729757178298E-1,(((((103[&rate=5.823556720674897E-4]:5.893068713633E-1,(29[&rate=5.823556720674897E-4]:5.948301613582E-1,(5[&rate=5.823556720674897E-4]:9.949999089429E-2,12[&rate=5.823556720674897E-4]:1.378561552777E-1)[&rate=5.823556720674897E-4]:3.501246910119E-1)[&rate=5.823556720674897E-4]:2.273534223339E-1)[&rate=5.823556720674897E-4]:1.504866812262E0,52[&rate=5.823556720674897E-4]:4.298799490647E-1)[&rate=5.823556720674897E-4]:1.783120452923E-1,53[&rate=5.823556720674897E-4]:5.999952730456E-1)[&rate=5.823556720674897E-4]:2.630099867476E-1,(((75[&rate=5.823556720674897E-4]:4.299570642478E-1,(74[&rate=5.823556720674897E-4]:3.665707153931E-1,(70[&rate=5.823556720674897E-4]:3.00354089071E-1,76[&rate=5.823556720674897E-4]:3.387102534544E-1)[&rate=5.823556720674897E-4]:2.786046193867E-2)[&rate=5.823556720674897E-4]:6.338634885474E-2)[&rate=5.823556720674897E-4]:1.900328813374E-1,((73[&rate=5.823556720674897E-4]:3.383000757362E-1,77[&rate=5.823556720674897E-4]:3.328206236815E-1)[&rate=5.823556720674897E-4]:1.005450862531E-1,((79[&rate=5.823556720674897E-4]:2.61861371467E-1,((78[&rate=5.823556720674897E-4]:2.645931121939E-2,72[&rate=5.823556720674897E-4]:4.541503000076E-3)[&rate=5.823556720674897E-4]:2.186720021159E-1,82[&rate=5.823556720674897E-4]:2.533504914174E-1)[&rate=5.823556720674897E-4]:1.67300581317E-2)[&rate=5.823556720674897E-4]:9.674264542806E-2,((80[&rate=5.823556720674897E-4]:2.299537963529E-1,71[&rate=5.823556720674897E-4]:2.107757141612E-1)[&rate=5.823556720674897E-4]:2.217575690622E-2,81[&rate=5.823556720674897E-4]:2.521295532591E-1)[&rate=5.823556720674897E-4]:9.825528555359E-2)[&rate=5.823556720674897E-4]:3.914525468353E-2)[&rate=5.823556720674897E-4]:1.811447835958E-1)[&rate=5.823556720674897E-4]:8.575627742428E-1,(133[&rate=5.823556720674897E-4]:5.852892935646E-1,(134[&rate=5.823556720674897E-4]:2.76943708608E-1,137[&rate=5.823556720674897E-4]:3.481765853202E-1)[&rate=5.823556720674897E-4]:2.782085986555E-1)[&rate=5.823556720674897E-4]:9.278798646195E-1)[&rate=5.823556720674897E-4]:1.319155985772E-1)[&rate=5.823556720674897E-4]:2.634309194613E-1,125[&rate=5.823556720674897E-4]:9.160536655933E-1)[&rate=5.823556720674897E-4]:1.753456283108E-1)[&rate=5.823556720674897E-4]:3.483162533765E-1)[&rate=5.823556720674897E-4]:9.202977785625E-3)[&rate=5.823556720674897E-4]:1.354773617747E-1,34[&rate=5.823556720674897E-4]:6.994883771902E-3)[&rate=5.823556720674897E-4]:4.973699343385E-2)[&rate=5.823556720674897E-4]:3.304701100856E-2);
tree STATE_66780000 [&joint=-20988.88838113595,lnP=-20988.88838113595] = [&R] (33[&rate=6.716055609637113E-4]:1.832216808751E-1,(((((((123[&rate=6.716055609637113E-4]:2.871449692614E-2,124[&rate=6.716055609637113E-4]:2.598225648902E-2)[&rate=6.716055609637113E-4]:1.686211759134E-1,122[&rate=6.716055609637113E-4]:1.973356728395E-1)[&rate=6.716055609637113E-4]:4.374042246104E-1,67[&rate=6.716055609637113E-4]:1.334673471093E-1)[&rate=6.716055609637113E-4]:7.738275850483E-2,(((((138[&rate=6.716055609637113E-4]:2.107652319694E-1,136[&rate=6.716055609637113E-4]:7.92583826542E-2)[&rate=6.716055609637113E-4]:3.87644277289E-1,135[&rate=6.716055609637113E-4]:3.984095092583E-1)[&rate=6.716055609637113E-4]:2.03429696335E-1,119[&rate=6.716055609637113E-4]:9.497844110728E-1)[&rate=6.716055609637113E-4]:7.005913328681E-1,(126[&rate=6.716055609637113E-4]:8.43610913379E-1,120[&rate=6.716055609637113E-4]:1.533423025064E0)[&rate=6.716055609637113E-4]:2.1062307918E-2)[&rate=6.716055609637113E-4]:5.050874853198E-1,66[&rate=6.716055609637113E-4]:1.225865169319E-1)[&rate=6.716055609637113E-4]:8.826358868219E-2)[&rate=6.716055609637113E-4]:5.176083680377E-1,((((((((22[&rate=6.716055609637113E-4]:7.105230778595E-1,27[&rate=6.716055609637113E-4]:7.269614340238E-1)[&rate=6.716055609637113E-4]:2.763690400946E-1,(2[&rate=6.716055609637113E-4]:4.027186011733E-1,31[&rate=6.716055609637113E-4]:6.301158614473E-1)[&rate=6.716055609637113E-4]:4.115707770548E-1)[&rate=6.716055609637113E-4]:3.568199829246E-1,(26[&rate=6.716055609637113E-4]:9.491494314395E-1,(7[&rate=6.716055609637113E-4]:1.474340310277E-1,8[&rate=6.716055609637113E-4]:1.474340310277E-1)[&rate=6.716055609637113E-4]:6.948660853432E-1)[&rate=6.716055609637113E-4]:4.055215735489E-1)[&rate=6.716055609637113E-4]:1.234810628393E0,((((39[&rate=6.716055609637113E-4]:2.363503667666E-1,97[&rate=6.716055609637113E-4]:1.653121154004E-1)[&rate=6.716055609637113E-4]:7.102194472902E-2,146[&rate=6.716055609637113E-4]:4.275908907305E-1)[&rate=6.716055609637113E-4]:9.284329154656E-2,(147[&rate=6.716055609637113E-4]:3.047833538128E-1,((101[&rate=6.716055609637113E-4]:6.368797957683E-1,((((((145[&rate=6.716055609637113E-4]:7.801410862589E-2,141[&rate=6.716055609637113E-4]:7.52743825983E-2)[&rate=6.716055609637113E-4]:6.065213015568E-2,144[&rate=6.716055609637113E-4]:1.331867867266E-1)[&rate=6.716055609637113E-4]:1.223127139275E-1,142[&rate=6.716055609637113E-4]:2.60978952709E-1)[&rate=6.716055609637113E-4]:1.172037926556E0,((((140[&rate=6.716055609637113E-4]:5.576561332926E-1,11[&rate=6.716055609637113E-4]:5.768342154843E-1)[&rate=6.716055609637113E-4]:3.150673837723E-1,((25[&rate=6.716055609637113E-4]:4.3950881359E-1,20[&rate=6.716055609637113E-4]:4.203307313983E-1)[&rate=6.716055609637113E-4]:8.076150054847E-2,23[&rate=6.716055609637113E-4]:5.093114100288E-1)[&rate=6.716055609637113E-4]:4.675216960771E-1)[&rate=6.716055609637113E-4]:2.75915390349E-1,(((21[&rate=6.716055609637113E-4]:4.437692430612E-1,28[&rate=6.716055609637113E-4]:4.684267773076E-1)[&rate=6.716055609637113E-4]:4.089338322842E-1,1[&rate=6.716055609637113E-4]:9.105923972883E-2)[&rate=6.716055609637113E-4]:1.397958151399E-1,24[&rate=6.716055609637113E-4]:1.011676972677E0)[&rate=6.716055609637113E-4]:2.520304278877E-1)[&rate=6.716055609637113E-4]:3.052038115769E-2,102[&rate=6.716055609637113E-4]:1.325839461059E-1)[&rate=6.716055609637113E-4]:5.385759069336E-2)[&rate=6.716055609637113E-4]:9.763500207297E-3,(((((111[&rate=6.716055609637113E-4]:5.627786307269E-2,106[&rate=6.716055609637113E-4]:3.983950690832E-2)[&rate=6.716055609637113E-4]:2.483723897719E-1,139[&rate=6.716055609637113E-4]:4.79992718598E-1)[&rate=6.716055609637113E-4]:4.984096681332E-1,116[&rate=6.716055609637113E-4]:7.263475922107E-1)[&rate=6.716055609637113E-4]:5.512187324076E-2,((((19[&rate=6.716055609637113E-4]:2.437518446177E-1,13[&rate=6.716055609637113E-4]:2.05395680234E-1)[&rate=6.716055609637113E-4]:5.535599858591E-1,(((108[&rate=6.716055609637113E-4]:3.498845968418E-2,107[&rate=6.716055609637113E-4]:3.772818571154E-2)[&rate=6.716055609637113E-4]:2.207686400977E-1,(114[&rate=6.716055609637113E-4]:2.697138737528E-2,104[&rate=6.716055609637113E-4]:8.724535997806E-2)[&rate=6.716055609637113E-4]:1.712514658312E-1)[&rate=6.716055609637113E-4]:3.395471951235E-2,109[&rate=6.716055609637113E-4]:3.116296275134E-1)[&rate=6.716055609637113E-4]:4.445863125524E-1)[&rate=6.716055609637113E-4]:6.80073396823E-2,115[&rate=6.716055609637113E-4]:7.447712249536E-1)[&rate=6.716055609637113E-4]:3.165106473683E-2,(148[&rate=6.716055609637113E-4]:3.323866373117E-1,143[&rate=6.716055609637113E-4]:3.296469112843E-1)[&rate=6.716055609637113E-4]:4.823918167625E-1)[&rate=6.716055609637113E-4]:5.047175761037E-3)[&rate=6.716055609637113E-4]:2.498341372896E-1,((17[&rate=6.716055609637113E-4]:3.434276729452E-1,14[&rate=6.716055609637113E-4]:3.050715085615E-1)[&rate=6.716055609637113E-4]:5.320691477575E-1,(((105[&rate=6.716055609637113E-4]:5.023491248418E-1,110[&rate=6.716055609637113E-4]:5.242669330609E-1)[&rate=6.716055609637113E-4]:2.197781359915E-1,113[&rate=6.716055609637113E-4]:7.495245211071E-1)[&rate=6.716055609637113E-4]:5.55942604296E-2,(112[&rate=6.716055609637113E-4]:5.103649633013E-1,((117[&rate=6.716055609637113E-4]:3.609419802731E-1,9[&rate=6.716055609637113E-4]:3.499830761635E-1)[&rate=6.716055609637113E-4]:8.562578175384E-2,(30[&rate=6.716055609637113E-4]:2.714357386092E-1,4[&rate=6.716055609637113E-4]:9.883299888314E-2)[&rate=6.716055609637113E-4]:2.874607905411E-1)[&rate=6.716055609637113E-4]:6.653692730188E-2)[&rate=6.716055609637113E-4]:2.947538182354E-1)[&rate=6.716055609637113E-4]:3.202187478224E-2)[&rate=6.716055609637113E-4]:2.76354727244E-1)[&rate=6.716055609637113E-4]:1.566822561832E-1)[&rate=6.716055609637113E-4]:2.060133424294E-1,(((83[&rate=6.716055609637113E-4]:2.083198512169E-1,(85[&rate=6.716055609637113E-4]:1.685222878392E-1,86[&rate=6.716055609637113E-4]:1.685222878392E-1)[&rate=6.716055609637113E-4]:3.979756337763E-2)[&rate=6.716055609637113E-4]:2.691711575502E-1,(((93[&rate=6.716055609637113E-4]:8.728638174531E-2,84[&rate=6.716055609637113E-4]:7.35877516083E-2)[&rate=6.716055609637113E-4]:5.796406386983E-2,((92[&rate=6.716055609637113E-4]:5.508532669986E-2,(90[&rate=6.716055609637113E-4]:9.156327432914E-3,91[&rate=6.716055609637113E-4]:9.156327432914E-3)[&rate=6.716055609637113E-4]:4.592899926695E-2)[&rate=6.716055609637113E-4]:8.08087281354E-2,87[&rate=6.716055609637113E-4]:1.221954246983E-1)[&rate=6.716055609637113E-4]:9.356390779873E-3)[&rate=6.716055609637113E-4]:1.511114653043E-1,(88[&rate=6.716055609637113E-4]:6.855896008379E-2,89[&rate=6.716055609637113E-4]:8.22575902208E-2)[&rate=6.716055609637113E-4]:2.141043206987E-1)[&rate=6.716055609637113E-4]:1.948277279846E-1)[&rate=6.716055609637113E-4]:8.646259158844E-1,(3[&rate=6.716055609637113E-4]:6.817954791608E-1,((18[&rate=6.716055609637113E-4]:5.613171882842E-1,6[&rate=6.716055609637113E-4]:4.983034896541E-1)[&rate=6.716055609637113E-4]:1.32892594783E-1,(10[&rate=6.716055609637113E-4]:2.34746234736E-1,15[&rate=6.716055609637113E-4]:2.731023991195E-1)[&rate=6.716055609637113E-4]:4.128882058654E-1)[&rate=6.716055609637113E-4]:1.026541892442E-1)[&rate=6.716055609637113E-4]:1.205954180935E-1)[&rate=6.716055609637113E-4]:5.970877561543E-1)[&rate=6.716055609637113E-4]:2.401408683873E-1)[&rate=6.716055609637113E-4]:4.301721453278E-1,16[&rate=6.716055609637113E-4]:2.17938070822E0)[&rate=6.716055609637113E-4]:1.535185225301E-1)[&rate=6.716055609637113E-4]:1.528092984097E-1)[&rate=6.716055609637113E-4]:3.179895069488E-3,40[&rate=6.716055609637113E-4]:4.033954981117E-1)[&rate=6.716055609637113E-4]:4.579868860424E-2)[&rate=6.716055609637113E-4]:2.814369457468E-2,(((95[&rate=6.716055609637113E-4]:2.57685043746E-1,(94[&rate=6.716055609637113E-4]:6.596187191582E-2,100[&rate=6.716055609637113E-4]:6.596187191582E-2)[&rate=6.716055609637113E-4]:1.070237182782E-1)[&rate=6.716055609637113E-4]:2.765517744816E-1,98[&rate=6.716055609637113E-4]:5.233078564789E-1)[&rate=6.716055609637113E-4]:4.657480635508E-2,(96[&rate=6.716055609637113E-4]:4.867689774334E-1,99[&rate=6.716055609637113E-4]:5.222881031163E-1)[&rate=6.716055609637113E-4]:6.945248321495E-2)[&rate=6.716055609637113E-4]:3.587051900288E-2)[&rate=6.716055609637113E-4]:4.234979612258E-1,38[&rate=6.716055609637113E-4]:8.325298315873E-1)[&rate=6.716055609637113E-4]:2.217290257754E-1,((35[&rate=6.716055609637113E-4]:1.38341601003E-2,36[&rate=6.716055609637113E-4]:6.040950256606E-2)[&rate=6.716055609637113E-4]:2.55691141592E-1,((((((65[&rate=6.716055609637113E-4]:2.19666040938E-1,64[&rate=6.716055609637113E-4]:3.703509724447E-1)[&rate=6.716055609637113E-4]:3.820912139314E-3,(60[&rate=6.716055609637113E-4]:2.129146263916E-1,62[&rate=6.716055609637113E-4]:4.046954483093E-1)[&rate=6.716055609637113E-4]:1.057232668581E-2)[&rate=6.716055609637113E-4]:9.638275311672E-2,(61[&rate=6.716055609637113E-4]:1.575012014949E-1,63[&rate=6.716055609637113E-4]:1.164053110838E-1)[&rate=6.716055609637113E-4]:3.541493266169E-1)[&rate=6.716055609637113E-4]:1.012002247862E0,(128[&rate=6.716055609637113E-4]:1.339110533177E0,((69[&rate=6.716055609637113E-4]:5.924446430921E-1,118[&rate=6.716055609637113E-4]:5.814857389824E-1)[&rate=6.716055609637113E-4]:2.423486399343E-1,((130[&rate=6.716055609637113E-4]:4.145526217648E-1,(129[&rate=6.716055609637113E-4]:4.062742449083E-2,132[&rate=6.716055609637113E-4]:4.336715051819E-2)[&rate=6.716055609637113E-4]:3.73925197274E-1)[&rate=6.716055609637113E-4]:5.530157757661E-2,131[&rate=6.716055609637113E-4]:4.725939253688E-1)[&rate=6.716055609637113E-4]:2.169938782054E-1)[&rate=6.716055609637113E-4]:6.550021816575E-1)[&rate=6.716055609637113E-4]:4.48162153993E-2)[&rate=6.716055609637113E-4]:2.709940575334E-1,((51[&rate=6.716055609637113E-4]:4.51034000007E-1,((49[&rate=6.716055609637113E-4]:3.474632030686E-1,50[&rate=6.716055609637113E-4]:3.474632030686E-1)[&rate=6.716055609637113E-4]:4.043190344877E-2,((41[&rate=6.716055609637113E-4]:1.611454660241E-1,(48[&rate=6.716055609637113E-4]:1.336001208568E-1,42[&rate=6.716055609637113E-4]:9.534875473655E-2)[&rate=6.716055609637113E-4]:7.126119216178E-2)[&rate=6.716055609637113E-4]:1.649553166923E-1,(43[&rate=6.716055609637113E-4]:3.566855193119E-1,46[&rate=6.716055609637113E-4]:3.566855193119E-1)[&rate=6.716055609637113E-4]:2.406007214749E-2)[&rate=6.716055609637113E-4]:3.993640030369E-2)[&rate=6.716055609637113E-4]:5.767441261546E-2)[&rate=6.716055609637113E-4]:1.543759466284E-1,((44[&rate=6.716055609637113E-4]:4.302154514868E-2,47[&rate=6.716055609637113E-4]:4.848602602293E-2)[&rate=6.716055609637113E-4]:4.695633993421E-1,45[&rate=6.716055609637113E-4]:5.098527040537E-1)[&rate=6.716055609637113E-4]:1.146829256418E-1)[&rate=6.716055609637113E-4]:2.569889641228E-1)[&rate=6.716055609637113E-4]:2.543585886178E-2,(127[&rate=6.716055609637113E-4]:1.485470113819E0,121[&rate=6.716055609637113E-4]:1.044374223408E0)[&rate=6.716055609637113E-4]:1.233242715536E0)[&rate=6.716055609637113E-4]:1.179357600086E-1)[&rate=6.716055609637113E-4]:1.823681091549E-1)[&rate=6.716055609637113E-4]:9.987730273074E-2,(((59[&rate=6.716055609637113E-4]:3.813089617338E-1,(((57[&rate=6.716055609637113E-4]:8.893013150738E-2,(37[&rate=6.716055609637113E-4]:1.124519024344E-1,54[&rate=6.716055609637113E-4]:3.594917019397E-2)[&rate=6.716055609637113E-4]:1.199735475606E-2)[&rate=6.716055609637113E-4]:2.070893350921E-1,58[&rate=6.716055609637113E-4]:3.124129092225E-1)[&rate=6.716055609637113E-4]:1.547248968009E-2,(56[&rate=6.716055609637113E-4]:2.158971896992E-1,55[&rate=6.716055609637113E-4]:2.158971896992E-1)[&rate=6.716055609637113E-4]:8.46658048316E-2)[&rate=6.716055609637113E-4]:7.254924589133E-2)[&rate=6.716055609637113E-4]:1.654136869444E-1,68[&rate=6.716055609637113E-4]:4.975423208092E-1)[&rate=6.716055609637113E-4]:2.053965594423E-1,((((103[&rate=6.716055609637113E-4]:5.467116663554E-1,(29[&rate=6.716055609637113E-4]:5.657254215686E-1,(5[&rate=6.716055609637113E-4]:1.881671568689E-1,12[&rate=6.716055609637113E-4]:2.265233212524E-1)[&rate=6.716055609637113E-4]:2.323527852477E-1)[&rate=6.716055609637113E-4]:2.138629571157E-1)[&rate=6.716055609637113E-4]:1.721469539218E0,52[&rate=6.716055609637113E-4]:6.038874710127E-1)[&rate=6.716055609637113E-4]:1.767945545529E-1,(53[&rate=6.716055609637113E-4]:6.221147206996E-1,(((75[&rate=6.716055609637113E-4]:5.437642696272E-1,(76[&rate=6.716055609637113E-4]:5.079376352435E-1,(70[&rate=6.716055609637113E-4]:4.267976494387E-1,74[&rate=6.716055609637113E-4]:4.651538138221E-1)[&rate=6.716055609637113E-4]:4.278382142131E-2)[&rate=6.716055609637113E-4]:3.582663438376E-2)[&rate=6.716055609637113E-4]:1.619734122542E-1,((73[&rate=6.716055609637113E-4]:3.734974179434E-1,(80[&rate=6.716055609637113E-4]:1.914081212466E-2,81[&rate=6.716055609637113E-4]:1.914081212466E-2)[&rate=6.716055609637113E-4]:3.050415373256E-1)[&rate=6.716055609637113E-4]:1.883269071922E-1,(((78[&rate=6.716055609637113E-4]:7.771493833771E-2,72[&rate=6.716055609637113E-4]:5.57971301184E-2)[&rate=6.716055609637113E-4]:2.537535567925E-1,((82[&rate=6.716055609637113E-4]:2.46482630323E-1,71[&rate=6.716055609637113E-4]:2.108661919669E-1)[&rate=6.716055609637113E-4]:1.671729393358E-2,79[&rate=6.716055609637113E-4]:2.549807461745E-1)[&rate=6.716055609637113E-4]:7.648774895564E-2)[&rate=6.716055609637113E-4]:1.773096448206E-1,77[&rate=6.716055609637113E-4]:5.443945783069E-1)[&rate=6.716055609637113E-4]:1.195029477401E-2)[&rate=6.716055609637113E-4]:1.439133567458E-1)[&rate=6.716055609637113E-4]:1.880504247024E-1,((134[&rate=6.716055609637113E-4]:3.656361619115E-1,133[&rate=6.716055609637113E-4]:3.957731482127E-1)[&rate=6.716055609637113E-4]:2.737645179686E-1,137[&rate=6.716055609637113E-4]:7.106335565923E-1)[&rate=6.716055609637113E-4]:2.598668787587E-1)[&rate=6.716055609637113E-4]:4.747896727279E-1)[&rate=6.716055609637113E-4]:1.503705835546E-1)[&rate=6.716055609637113E-4]:5.984727869102E-2,125[&rate=6.716055609637113E-4]:6.21950069284E-1)[&rate=6.716055609637113E-4]:2.476554776343E-1)[&rate=6.716055609637113E-4]:3.965524710988E-1)[&rate=6.716055609637113E-4]:1.766877600738E-1)[&rate=6.716055609637113E-4]:1.677765449617E-1,34[&rate=6.716055609637113E-4]:3.322131998344E-2)[&rate=6.716055609637113E-4]:2.685773182641E-2,32[&rate=6.716055609637113E-4]:3.816124359077E-2)[&rate=6.716055609637113E-4]:1.395809852296E-1);
tree STATE_66870000 [&joint=-20967.936899616245,lnP=-20967.936899616245] = [&R] ((((((((((103[&rate=5.432160168009267E-4]:4.770601178703E-1,(29[&rate=5.432160168009267E-4]:4.374327560278E-1,(5[&rate=5.432160168009267E-4]:8.678804885032E-2,12[&rate=5.432160168009267E-4]:1.251442132338E-1)[&rate=5.432160168009267E-4]:2.054392277255E-1)[&rate=5.432160168009267E-4]:2.725040741713E-1)[&rate=5.432160168009267E-4]:1.883914957071E0,52[&rate=5.432160168009267E-4]:6.966813403799E-1)[&rate=5.432160168009267E-4]:9.746969803159E-2,((134[&rate=5.432160168009267E-4]:6.038802761576E-1,(133[&rate=5.432160168009267E-4]:3.003249042939E-1,137[&rate=5.432160168009267E-4]:3.41420794705E-1)[&rate=5.432160168009267E-4]:3.336923581648E-1)[&rate=5.432160168009267E-4]:9.027749123889E-1,(((75[&rate=5.432160168009267E-4]:4.726918598268E-1,((70[&rate=5.432160168009267E-4]:3.038980721915E-1,74[&rate=5.432160168009267E-4]:3.422542365749E-1)[&rate=5.432160168009267E-4]:1.628895687971E-4,76[&rate=5.432160168009267E-4]:3.424171261437E-1)[&rate=5.432160168009267E-4]:1.302747336831E-1)[&rate=5.432160168009267E-4]:1.446799187557E-1,(((79[&rate=5.432160168009267E-4]:2.116469318598E-1,82[&rate=5.432160168009267E-4]:2.198661099419E-1)[&rate=5.432160168009267E-4]:1.120744467949E-2,(78[&rate=5.432160168009267E-4]:5.384361987936E-2,72[&rate=5.432160168009267E-4]:3.192581166005E-2)[&rate=5.432160168009267E-4]:1.690107566599E-1)[&rate=5.432160168009267E-4]:1.866943527746E-1,(73[&rate=5.432160168009267E-4]:4.34632114209E-1,(77[&rate=5.432160168009267E-4]:3.379205115084E-1,((80[&rate=5.432160168009267E-4]:6.397567185467E-2,81[&rate=5.432160168009267E-4]:6.397567185467E-2)[&rate=5.432160168009267E-4]:1.900525280189E-1,71[&rate=5.432160168009267E-4]:2.348501176819E-1)[&rate=5.432160168009267E-4]:4.005669519642E-2)[&rate=5.432160168009267E-4]:9.123215064585E-2)[&rate=5.432160168009267E-4]:1.601250551573E-2)[&rate=5.432160168009267E-4]:1.667271588578E-1)[&rate=5.432160168009267E-4]:7.826359083538E-1,53[&rate=5.432160168009267E-4]:6.535446283242E-1)[&rate=5.432160168009267E-4]:1.011680495552E-1)[&rate=5.432160168009267E-4]:3.124163922075E-2)[&rate=5.432160168009267E-4]:4.461237375125E-1,125[&rate=5.432160168009267E-4]:1.021695540951E0)[&rate=5.432160168009267E-4]:3.131532215012E-1,((57[&rate=5.432160168009267E-4]:4.334743945261E-1,(((59[&rate=5.432160168009267E-4]:3.813667908141E-1,(56[&rate=5.432160168009267E-4]:2.32004427247E-1,55[&rate=5.432160168009267E-4]:2.32004427247E-1)[&rate=5.432160168009267E-4]:1.411656422555E-1)[&rate=5.432160168009267E-4]:2.293411913337E-2,54[&rate=5.432160168009267E-4]:3.660495438272E-1)[&rate=5.432160168009267E-4]:5.711463772718E-3,(58[&rate=5.432160168009267E-4]:1.766251752779E-1,37[&rate=5.432160168009267E-4]:1.95750858338E-1)[&rate=5.432160168009267E-4]:2.525128815024E-1)[&rate=5.432160168009267E-4]:2.072978036883E-2)[&rate=5.432160168009267E-4]:2.267764181666E-1,68[&rate=5.432160168009267E-4]:6.083382443866E-1)[&rate=5.432160168009267E-4]:5.598438513993E-1)[&rate=5.432160168009267E-4]:1.08357586318E-1,((38[&rate=5.432160168009267E-4]:8.935612922729E-1,(((97[&rate=5.432160168009267E-4]:6.05721645943E-1,(16[&rate=5.432160168009267E-4]:2.608093900334E0,(146[&rate=5.432160168009267E-4]:6.299161841379E-1,((147[&rate=5.432160168009267E-4]:4.523664590819E-1,(39[&rate=5.432160168009267E-4]:2.609130865772E-1,(2[&rate=5.432160168009267E-4]:7.671469872051E-1,((31[&rate=5.432160168009267E-4]:5.19050149482E-1,(22[&rate=5.432160168009267E-4]:2.163208790972E-1,27[&rate=5.432160168009267E-4]:2.327592352615E-1)[&rate=5.432160168009267E-4]:2.479347498367E-1)[&rate=5.432160168009267E-4]:1.888149079735E-1,((7[&rate=5.432160168009267E-4]:1.716224719691E-1,8[&rate=5.432160168009267E-4]:1.716224719691E-1)[&rate=5.432160168009267E-4]:3.31403429217E-1,26[&rate=5.432160168009267E-4]:6.098752162546E-1)[&rate=5.432160168009267E-4]:5.415422476245E-2)[&rate=5.432160168009267E-4]:2.866791900237E-1)[&rate=5.432160168009267E-4]:1.450491902202E0)[&rate=5.432160168009267E-4]:1.340763233244E-1)[&rate=5.432160168009267E-4]:4.389678492587E-2,40[&rate=5.432160168009267E-4]:4.388861948275E-1)[&rate=5.432160168009267E-4]:7.081141007553E-2)[&rate=5.432160168009267E-4]:1.29033693135E-2)[&rate=5.432160168009267E-4]:1.541589230927E-1)[&rate=5.432160168009267E-4]:1.166821761398E-2,(101[&rate=5.432160168009267E-4]:1.413063204345E0,((((144[&rate=5.432160168009267E-4]:3.47633053097E-1,(141[&rate=5.432160168009267E-4]:7.884476014116E-2,145[&rate=5.432160168009267E-4]:8.158448616874E-2)[&rate=5.432160168009267E-4]:2.715280189832E-1)[&rate=5.432160168009267E-4]:4.457981098535E-1,142[&rate=5.432160168009267E-4]:7.989106150054E-1)[&rate=5.432160168009267E-4]:7.936708494499E-1,((((((25[&rate=5.432160168009267E-4]:3.780187906164E-1,20[&rate=5.432160168009267E-4]:3.588407084247E-1)[&rate=5.432160168009267E-4]:5.975824522246E-1,23[&rate=5.432160168009267E-4]:9.646423387313E-1)[&rate=5.432160168009267E-4]:7.104208025091E-2,(140[&rate=5.432160168009267E-4]:6.052704104896E-1,11[&rate=5.432160168009267E-4]:6.244484926813E-1)[&rate=5.432160168009267E-4]:3.263044194517E-1)[&rate=5.432160168009267E-4]:3.1939855793E-1,102[&rate=5.432160168009267E-4]:2.043980454055E-1)[&rate=5.432160168009267E-4]:4.411978436978E-2,((1[&rate=5.432160168009267E-4]:8.015564829307E-2,(21[&rate=5.432160168009267E-4]:7.463774884625E-1,28[&rate=5.432160168009267E-4]:7.710350227089E-1)[&rate=5.432160168009267E-4]:9.542199544707E-2)[&rate=5.432160168009267E-4]:1.187844663606E-1,24[&rate=5.432160168009267E-4]:9.797620324619E-1)[&rate=5.432160168009267E-4]:4.303996329298E-1)[&rate=5.432160168009267E-4]:9.137554933317E-2,(((((19[&rate=5.432160168009267E-4]:5.418636893479E-1,13[&rate=5.432160168009267E-4]:5.035075249642E-1)[&rate=5.432160168009267E-4]:4.012997802166E-1,115[&rate=5.432160168009267E-4]:8.226155243589E-1)[&rate=5.432160168009267E-4]:1.064147121129E-1,((108[&rate=5.432160168009267E-4]:3.583456042721E-1,(107[&rate=5.432160168009267E-4]:2.691550077141E-1,(114[&rate=5.432160168009267E-4]:5.493432079984E-2,104[&rate=5.432160168009267E-4]:1.152082934026E-1)[&rate=5.432160168009267E-4]:1.539467143115E-1)[&rate=5.432160168009267E-4]:9.193032258531E-2)[&rate=5.432160168009267E-4]:3.22644860894E-1,109[&rate=5.432160168009267E-4]:7.029082733851E-1)[&rate=5.432160168009267E-4]:3.055740178811E-1)[&rate=5.432160168009267E-4]:3.267266166519E-2,((116[&rate=5.432160168009267E-4]:7.746499187503E-1,(139[&rate=5.432160168009267E-4]:3.393932424915E-1,(111[&rate=5.432160168009267E-4]:2.082705109507E-2,106[&rate=5.432160168009267E-4]:4.388694930699E-3)[&rate=5.432160168009267E-4]:1.432237256431E-1)[&rate=5.432160168009267E-4]:6.873114707793E-1)[&rate=5.432160168009267E-4]:5.959813871904E-2,(148[&rate=5.432160168009267E-4]:6.102712214497E-1,143[&rate=5.432160168009267E-4]:6.075314954223E-1)[&rate=5.432160168009267E-4]:2.623330004034E-1)[&rate=5.432160168009267E-4]:1.274548406676E-1)[&rate=5.432160168009267E-4]:2.595868657855E-1,(((113[&rate=5.432160168009267E-4]:6.607568543418E-1,112[&rate=5.432160168009267E-4]:6.607568543418E-1)[&rate=5.432160168009267E-4]:8.608390912254E-2,(9[&rate=5.432160168009267E-4]:6.557719330203E-1,(((30[&rate=5.432160168009267E-4]:1.756327801967E-1,4[&rate=5.432160168009267E-4]:3.0300404707E-3)[&rate=5.432160168009267E-4]:1.511730802827E-1,117[&rate=5.432160168009267E-4]:2.144770933562E-1)[&rate=5.432160168009267E-4]:3.564824884389E-1,(17[&rate=5.432160168009267E-4]:3.709160438554E-1,14[&rate=5.432160168009267E-4]:3.325598794717E-1)[&rate=5.432160168009267E-4]:2.356599762959E-1)[&rate=5.432160168009267E-4]:9.577125533479E-2)[&rate=5.432160168009267E-4]:8.284965236199E-2)[&rate=5.432160168009267E-4]:1.879831402583E-1,(105[&rate=5.432160168009267E-4]:6.163720207783E-1,110[&rate=5.432160168009267E-4]:6.382898289974E-1)[&rate=5.432160168009267E-4]:2.910546226705E-1)[&rate=5.432160168009267E-4]:3.686576410217E-1)[&rate=5.432160168009267E-4]:1.103844371037E-1)[&rate=5.432160168009267E-4]:6.11274288097E-3)[&rate=5.432160168009267E-4]:2.822503598611E-1,((((83[&rate=5.432160168009267E-4]:4.024985625479E-2,85[&rate=5.432160168009267E-4]:4.024985625479E-2)[&rate=5.432160168009267E-4]:2.31455433973E-1,((((93[&rate=5.432160168009267E-4]:1.448968451942E-2,84[&rate=5.432160168009267E-4]:7.910543824091E-4)[&rate=5.432160168009267E-4]:7.300571779677E-2,86[&rate=5.432160168009267E-4]:7.379677217918E-2)[&rate=5.432160168009267E-4]:6.562328481214E-2,(92[&rate=5.432160168009267E-4]:1.057469252455E-1,(90[&rate=5.432160168009267E-4]:8.701628952593E-3,91[&rate=5.432160168009267E-4]:8.701628952593E-3)[&rate=5.432160168009267E-4]:9.704529629287E-2)[&rate=5.432160168009267E-4]:4.737176188288E-2)[&rate=5.432160168009267E-4]:5.929772709845E-2,87[&rate=5.432160168009267E-4]:1.987177840898E-1)[&rate=5.432160168009267E-4]:7.298750613806E-2)[&rate=5.432160168009267E-4]:2.649733248793E-2,(88[&rate=5.432160168009267E-4]:1.42353076663E-1,89[&rate=5.432160168009267E-4]:1.560517068E-1)[&rate=5.432160168009267E-4]:1.558495460528E-1)[&rate=5.432160168009267E-4]:1.600298023167E0,((3[&rate=5.432160168009267E-4]:4.834286734933E-1,18[&rate=5.432160168009267E-4]:5.984971666439E-1)[&rate=5.432160168009267E-4]:3.555329714676E-1,((10[&rate=5.432160168009267E-4]:3.184536616608E-1,15[&rate=5.432160168009267E-4]:3.568098260442E-1)[&rate=5.432160168009267E-4]:2.689548088709E-1,6[&rate=5.432160168009267E-4]:5.709701143673E-1)[&rate=5.432160168009267E-4]:3.20046325114E-1)[&rate=5.432160168009267E-4]:5.198129735247E-1)[&rate=5.432160168009267E-4]:2.667421373376E-1)[&rate=5.432160168009267E-4]:7.902861745491E-1)[&rate=5.432160168009267E-4]:2.485290695722E-1)[&rate=5.432160168009267E-4]:1.960431341689E-2,((98[&rate=5.432160168009267E-4]:6.455381728032E-1,(96[&rate=5.432160168009267E-4]:4.653100019971E-1,99[&rate=5.432160168009267E-4]:5.0082912768E-1)[&rate=5.432160168009267E-4]:1.665669686205E-1)[&rate=5.432160168009267E-4]:1.898264942679E-2,(95[&rate=5.432160168009267E-4]:5.55278137346E-1,(100[&rate=5.432160168009267E-4]:3.041990481412E-1,94[&rate=5.432160168009267E-4]:3.041990481412E-1)[&rate=5.432160168009267E-4]:1.663796356527E-1)[&rate=5.432160168009267E-4]:1.201716466328E-1)[&rate=5.432160168009267E-4]:1.719269066563E-1)[&rate=5.432160168009267E-4]:2.53834874862E-1)[&rate=5.432160168009267E-4]:1.900983323436E-1,(121[&rate=5.432160168009267E-4]:2.357645314003E0,((((69[&rate=5.432160168009267E-4]:6.754044158859E-1,(118[&rate=5.432160168009267E-4]:6.552541515838E-1,(((130[&rate=5.432160168009267E-4]:1.247700111698E-1,132[&rate=5.432160168009267E-4]:1.275097371971E-1)[&rate=5.432160168009267E-4]:1.059765710827E-1,129[&rate=5.432160168009267E-4]:2.307465822525E-1)[&rate=5.432160168009267E-4]:5.373186586036E-2,131[&rate=5.432160168009267E-4]:2.872181741402E-1)[&rate=5.432160168009267E-4]:2.33789402101E-1)[&rate=5.432160168009267E-4]:9.191360192455E-3)[&rate=5.432160168009267E-4]:9.325517038451E-1,128[&rate=5.432160168009267E-4]:1.457271188224E0)[&rate=5.432160168009267E-4]:6.693341564813E-2,(((65[&rate=5.432160168009267E-4]:2.749132615055E-1,(60[&rate=5.432160168009267E-4]:1.335966210042E-1,(64[&rate=5.432160168009267E-4]:2.689953233979E-1,62[&rate=5.432160168009267E-4]:3.10091213809E-1)[&rate=5.432160168009267E-4]:1.528622911299E-2)[&rate=5.432160168009267E-4]:1.413166405013E-1)[&rate=5.432160168009267E-4]:1.048636581494E-1,(61[&rate=5.432160168009267E-4]:2.367315533415E-1,63[&rate=5.432160168009267E-4]:1.956356629305E-1)[&rate=5.432160168009267E-4]:3.348261882311E-1)[&rate=5.432160168009267E-4]:1.061758543046E0,((44[&rate=5.432160168009267E-4]:6.195698167345E-1,(((49[&rate=5.432160168009267E-4]:2.882611542933E-1,50[&rate=5.432160168009267E-4]:2.882611542933E-1)[&rate=5.432160168009267E-4]:2.468239575401E-1,(51[&rate=5.432160168009267E-4]:3.709111327909E-1,47[&rate=5.432160168009267E-4]:3.982335371624E-1)[&rate=5.432160168009267E-4]:1.696384599168E-1)[&rate=5.432160168009267E-4]:4.031498336948E-3,((43[&rate=5.432160168009267E-4]:5.018446742661E-1,(41[&rate=5.432160168009267E-4]:3.725773643963E-1,(42[&rate=5.432160168009267E-4]:1.091522068332E-1,48[&rate=5.432160168009267E-4]:1.474035729534E-1)[&rate=5.432160168009267E-4]:2.688896384374E-1)[&rate=5.432160168009267E-4]:7.462250112676E-2)[&rate=5.432160168009267E-4]:1.261638546097E-2,46[&rate=5.432160168009267E-4]:5.14461059727E-1)[&rate=5.432160168009267E-4]:5.744243568906E-2)[&rate=5.432160168009267E-4]:5.31308021927E-2)[&rate=5.432160168009267E-4]:2.542063640407E-2,45[&rate=5.432160168009267E-4]:6.422582127015E-1)[&rate=5.432160168009267E-4]:7.793583222893E-2)[&rate=5.432160168009267E-4]:3.061434665038E-2)[&rate=5.432160168009267E-4]:1.590254165426E-1,((127[&rate=5.432160168009267E-4]:2.60562023884E0,36[&rate=5.432160168009267E-4]:8.507229363497E-2)[&rate=5.432160168009267E-4]:2.21788430933E-2,35[&rate=5.432160168009267E-4]:6.067579426252E-2)[&rate=5.432160168009267E-4]:9.37871028645E-2)[&rate=5.432160168009267E-4]:7.715501961601E-2)[&rate=5.432160168009267E-4]:2.496762613581E-1)[&rate=5.432160168009267E-4]:2.475248662305E-1)[&rate=5.432160168009267E-4]:6.047625641665E-2,((120[&rate=5.432160168009267E-4]:1.969511105563E0,((((138[&rate=5.432160168009267E-4]:4.456746558452E-1,136[&rate=5.432160168009267E-4]:3.1416780653E-1)[&rate=5.432160168009267E-4]:3.703428603359E-1,135[&rate=5.432160168009267E-4]:6.16017516181E-1)[&rate=5.432160168009267E-4]:8.693884342528E-1,119[&rate=5.432160168009267E-4]:1.833351155913E0)[&rate=5.432160168009267E-4]:1.998213834728E-1,126[&rate=5.432160168009267E-4]:1.247470016742E0)[&rate=5.432160168009267E-4]:3.222897713625E-2)[&rate=5.432160168009267E-4]:5.811677010794E-1,(66[&rate=5.432160168009267E-4]:5.444401673067E-1,(((124[&rate=5.432160168009267E-4]:1.173529798879E-1,123[&rate=5.432160168009267E-4]:1.20085220325E-1)[&rate=5.432160168009267E-4]:1.525248352087E-1,122[&rate=5.432160168009267E-4]:2.726100555338E-1)[&rate=5.432160168009267E-4]:5.851811614348E-1,67[&rate=5.432160168009267E-4]:3.565186666279E-1)[&rate=5.432160168009267E-4]:1.879215006788E-1)[&rate=5.432160168009267E-4]:6.92523379661E-2)[&rate=5.432160168009267E-4]:1.756027954754E-1)[&rate=5.432160168009267E-4]:1.030945955846E-1,34[&rate=5.432160168009267E-4]:2.937619770271E-2)[&rate=5.432160168009267E-4]:2.051249531805E-4,32[&rate=5.432160168009267E-4]:7.663514436805E-3)[&rate=5.432160168009267E-4]:3.696626115962E-2,33[&rate=5.432160168009267E-4]:5.010922765114E-2);
tree STATE_66960000 [&joint=-20989.183691757007,lnP=-20989.183691757007] = [&R] ((32[&rate=5.572464317556991E-4]:2.678450727441E-3,(((((38[&rate=5.572464317556991E-4]:8.996780432711E-1,(16[&rate=5.572464317556991E-4]:2.832094823284E0,(147[&rate=5.572464317556991E-4]:7.612981319313E-1,((39[&rate=5.572464317556991E-4]:5.306064512769E-1,(((146[&rate=5.572464317556991E-4]:4.888247408525E-1,97[&rate=5.572464317556991E-4]:2.975679102514E-1)[&rate=5.572464317556991E-4]:9.356652171496E-2,((101[&rate=5.572464317556991E-4]:8.558821318086E-1,((((((1[&rate=5.572464317556991E-4]:1.257683183375E-1,(21[&rate=5.572464317556991E-4]:5.540209584063E-1,28[&rate=5.572464317556991E-4]:5.786784926527E-1)[&rate=5.572464317556991E-4]:3.333911955477E-1)[&rate=5.572464317556991E-4]:1.867386775089E-2,24[&rate=5.572464317556991E-4]:9.252641038966E-1)[&rate=5.572464317556991E-4]:1.949771234753E-1,(((25[&rate=5.572464317556991E-4]:3.719144591042E-1,20[&rate=5.572464317556991E-4]:3.527363769124E-1)[&rate=5.572464317556991E-4]:2.713257085615E-1,23[&rate=5.572464317556991E-4]:6.32281263556E-1)[&rate=5.572464317556991E-4]:2.555599474679E-1,(140[&rate=5.572464317556991E-4]:5.337304880994E-1,11[&rate=5.572464317556991E-4]:5.529085702912E-1)[&rate=5.572464317556991E-4]:2.500011338835E-1)[&rate=5.572464317556991E-4]:2.214411122384E-1)[&rate=5.572464317556991E-4]:5.485119711348E-2,102[&rate=5.572464317556991E-4]:1.344858886904E-2)[&rate=5.572464317556991E-4]:3.236673546208E-1,(((144[&rate=5.572464317556991E-4]:2.73804411452E-1,(145[&rate=5.572464317556991E-4]:2.684852761899E-1,141[&rate=5.572464317556991E-4]:2.657455501623E-1)[&rate=5.572464317556991E-4]:1.079858731701E-2)[&rate=5.572464317556991E-4]:3.696287674849E-1,142[&rate=5.572464317556991E-4]:6.489126309918E-1)[&rate=5.572464317556991E-4]:7.889259431321E-1,((((19[&rate=5.572464317556991E-4]:3.734531897284E-1,13[&rate=5.572464317556991E-4]:3.350970253447E-1)[&rate=5.572464317556991E-4]:5.786591687713E-1,(115[&rate=5.572464317556991E-4]:8.14811009996E-1,(((108[&rate=5.572464317556991E-4]:8.012946384043E-2,107[&rate=5.572464317556991E-4]:8.286918986779E-2)[&rate=5.572464317556991E-4]:1.650120713924E-1,(114[&rate=5.572464317556991E-4]:9.476679949867E-3,104[&rate=5.572464317556991E-4]:6.975065255264E-2)[&rate=5.572464317556991E-4]:1.781306087076E-1)[&rate=5.572464317556991E-4]:3.518237309058E-1,109[&rate=5.572464317556991E-4]:6.188830743578E-1)[&rate=5.572464317556991E-4]:2.753799904327E-1)[&rate=5.572464317556991E-4]:1.675340329818E-2)[&rate=5.572464317556991E-4]:8.274095425465E-2,((148[&rate=5.572464317556991E-4]:4.165891358669E-1,143[&rate=5.572464317556991E-4]:4.138494098395E-1)[&rate=5.572464317556991E-4]:3.991305768986E-1,((106[&rate=5.572464317556991E-4]:5.000449814365E-2,(111[&rate=5.572464317556991E-4]:8.758550807917E-3,139[&rate=5.572464317556991E-4]:1.841010165613E-1)[&rate=5.572464317556991E-4]:5.76843035001E-2)[&rate=5.572464317556991E-4]:4.925701903826E-1,116[&rate=5.572464317556991E-4]:4.823007159234E-1)[&rate=5.572464317556991E-4]:2.950628324583E-1)[&rate=5.572464317556991E-4]:1.369418191671E-1)[&rate=5.572464317556991E-4]:8.626020426777E-2,(((17[&rate=5.572464317556991E-4]:6.000506736225E-1,14[&rate=5.572464317556991E-4]:5.616945092388E-1)[&rate=5.572464317556991E-4]:3.335908998341E-2,(((30[&rate=5.572464317556991E-4]:1.936120125983E-1,4[&rate=5.572464317556991E-4]:2.10092728723E-2)[&rate=5.572464317556991E-4]:4.123298015653E-1,(117[&rate=5.572464317556991E-4]:4.596173501545E-1,112[&rate=5.572464317556991E-4]:4.568776241269E-1)[&rate=5.572464317556991E-4]:3.399569688589E-2)[&rate=5.572464317556991E-4]:5.075468541516E-2,9[&rate=5.572464317556991E-4]:5.334088283459E-1)[&rate=5.572464317556991E-4]:5.342559279423E-2)[&rate=5.572464317556991E-4]:4.691374271749E-2,((110[&rate=5.572464317556991E-4]:5.326733891305E-1,113[&rate=5.572464317556991E-4]:5.381528411852E-1)[&rate=5.572464317556991E-4]:3.448014467013E-2,105[&rate=5.572464317556991E-4]:5.452357255815E-1)[&rate=5.572464317556991E-4]:6.933435608438E-2)[&rate=5.572464317556991E-4]:4.407900106988E-1)[&rate=5.572464317556991E-4]:1.824784817592E-1)[&rate=5.572464317556991E-4]:1.458527118317E-1)[&rate=5.572464317556991E-4]:1.002116698476E-1,((((88[&rate=5.572464317556991E-4]:1.163853722263E-1,89[&rate=5.572464317556991E-4]:1.300840023633E-1)[&rate=5.572464317556991E-4]:1.694661419237E-1,87[&rate=5.572464317556991E-4]:2.8585151415E-1)[&rate=5.572464317556991E-4]:5.975872552276E-2,((92[&rate=5.572464317556991E-4]:2.332660670456E-1,(90[&rate=5.572464317556991E-4]:1.960058581773E-2,91[&rate=5.572464317556991E-4]:1.960058581773E-2)[&rate=5.572464317556991E-4]:2.136654812279E-1)[&rate=5.572464317556991E-4]:7.363284670617E-3,(84[&rate=5.572464317556991E-4]:1.254713735792E-1,(93[&rate=5.572464317556991E-4]:1.017305293824E-1,(86[&rate=5.572464317556991E-4]:8.477567958371E-2,(85[&rate=5.572464317556991E-4]:7.934742627899E-2,83[&rate=5.572464317556991E-4]:7.934742627899E-2)[&rate=5.572464317556991E-4]:5.428253304711E-3)[&rate=5.572464317556991E-4]:3.256219661681E-3)[&rate=5.572464317556991E-4]:3.743947433384E-2)[&rate=5.572464317556991E-4]:1.01459348E-1)[&rate=5.572464317556991E-4]:1.186795180935E-1)[&rate=5.572464317556991E-4]:1.310775682204E0,((10[&rate=5.572464317556991E-4]:4.095644283099E-1,15[&rate=5.572464317556991E-4]:4.479205926934E-1)[&rate=5.572464317556991E-4]:3.894484448078E-1,(6[&rate=5.572464317556991E-4]:4.610503199682E-1,(3[&rate=5.572464317556991E-4]:2.604272960016E-1,18[&rate=5.572464317556991E-4]:3.754957891522E-1)[&rate=5.572464317556991E-4]:1.485682294462E-1)[&rate=5.572464317556991E-4]:3.215241969851E-1)[&rate=5.572464317556991E-4]:3.86140172047E-1)[&rate=5.572464317556991E-4]:3.179279928303E-1)[&rate=5.572464317556991E-4]:4.240339705261E-1)[&rate=5.572464317556991E-4]:4.619568938119E-1,(((2[&rate=5.572464317556991E-4]:9.693076061973E-2,31[&rate=5.572464317556991E-4]:3.243280208938E-1)[&rate=5.572464317556991E-4]:3.513539947361E-1,((7[&rate=5.572464317556991E-4]:1.245658468514E-1,8[&rate=5.572464317556991E-4]:1.245658468514E-1)[&rate=5.572464317556991E-4]:3.445365044987E-1,26[&rate=5.572464317556991E-4]:5.759516664186E-1)[&rate=5.572464317556991E-4]:5.589473277288E-2)[&rate=5.572464317556991E-4]:7.634601750871E-2,(22[&rate=5.572464317556991E-4]:4.967597454567E-2,27[&rate=5.572464317556991E-4]:6.611433071004E-2)[&rate=5.572464317556991E-4]:6.475575380449E-1)[&rate=5.572464317556991E-4]:1.776769896592E0)[&rate=5.572464317556991E-4]:1.174978167058E-1)[&rate=5.572464317556991E-4]:3.349395819073E-2,40[&rate=5.572464317556991E-4]:4.956666415233E-1)[&rate=5.572464317556991E-4]:3.493980975358E-2)[&rate=5.572464317556991E-4]:1.649729135E-1,((95[&rate=5.572464317556991E-4]:4.378543393824E-1,(100[&rate=5.572464317556991E-4]:2.993352372382E-1,94[&rate=5.572464317556991E-4]:2.993352372382E-1)[&rate=5.572464317556991E-4]:5.381964859208E-2)[&rate=5.572464317556991E-4]:3.14287653435E-1,(98[&rate=5.572464317556991E-4]:7.405631395805E-1,(99[&rate=5.572464317556991E-4]:6.939175353396E-1,96[&rate=5.572464317556991E-4]:6.583984096567E-1)[&rate=5.572464317556991E-4]:6.850352773818E-2)[&rate=5.572464317556991E-4]:6.498914881177E-4)[&rate=5.572464317556991E-4]:8.278163425452E-2)[&rate=5.572464317556991E-4]:8.341717974169E-3)[&rate=5.572464317556991E-4]:4.268081441619E-2)[&rate=5.572464317556991E-4]:2.213821570329E-1)[&rate=5.572464317556991E-4]:2.655213870685E-1,((35[&rate=5.572464317556991E-4]:9.539385742198E-2,127[&rate=5.572464317556991E-4]:2.662517145093E0)[&rate=5.572464317556991E-4]:3.49316751567E-2,((36[&rate=5.572464317556991E-4]:5.117056056574E-2,121[&rate=5.572464317556991E-4]:2.13062261536E0)[&rate=5.572464317556991E-4]:3.324371451715E-2,((45[&rate=5.572464317556991E-4]:6.94771916591E-1,((((51[&rate=5.572464317556991E-4]:4.247815946123E-1,47[&rate=5.572464317556991E-4]:4.521039989838E-1)[&rate=5.572464317556991E-4]:2.58462617813E-2,44[&rate=5.572464317556991E-4]:4.724857798908E-1)[&rate=5.572464317556991E-4]:1.290147189912E-1,(49[&rate=5.572464317556991E-4]:3.114461215513E-1,50[&rate=5.572464317556991E-4]:3.114461215513E-1)[&rate=5.572464317556991E-4]:2.627319729592E-1)[&rate=5.572464317556991E-4]:8.751079868464E-3,(46[&rate=5.572464317556991E-4]:5.370989737434E-1,((42[&rate=5.572464317556991E-4]:3.477577709011E-1,(41[&rate=5.572464317556991E-4]:2.029672856709E-1,48[&rate=5.572464317556991E-4]:2.466831326654E-1)[&rate=5.572464317556991E-4]:1.39326004356E-1)[&rate=5.572464317556991E-4]:1.314204384206E-1,43[&rate=5.572464317556991E-4]:5.283585371904E-1)[&rate=5.572464317556991E-4]:8.740436552966E-3)[&rate=5.572464317556991E-4]:7.861708588137E-2)[&rate=5.572464317556991E-4]:8.725257827763E-2)[&rate=5.572464317556991E-4]:4.874416011103E-2,((118[&rate=5.572464317556991E-4]:7.811040016722E-1,(69[&rate=5.572464317556991E-4]:7.750371655418E-1,((132[&rate=5.572464317556991E-4]:2.356656262507E-1,129[&rate=5.572464317556991E-4]:2.329259002233E-1)[&rate=5.572464317556991E-4]:7.674932205353E-2,(131[&rate=5.572464317556991E-4]:1.835747462114E-1,130[&rate=5.572464317556991E-4]:1.80835020184E-1)[&rate=5.572464317556991E-4]:1.288402020928E-1)[&rate=5.572464317556991E-4]:3.174167377853E-1)[&rate=5.572464317556991E-4]:1.702574024008E-2)[&rate=5.572464317556991E-4]:8.480651835698E-1,(128[&rate=5.572464317556991E-4]:1.45118336946E0,((62[&rate=5.572464317556991E-4]:4.091571238103E-1,((64[&rate=5.572464317556991E-4]:2.94573163822E-1,60[&rate=5.572464317556991E-4]:1.438882323153E-1)[&rate=5.572464317556991E-4]:5.314835306328E-2,65[&rate=5.572464317556991E-4]:1.970365853786E-1)[&rate=5.572464317556991E-4]:2.033971651398E-2)[&rate=5.572464317556991E-4]:3.221894789634E-1,(61[&rate=5.572464317556991E-4]:3.114534026685E-1,63[&rate=5.572464317556991E-4]:2.703575122574E-1)[&rate=5.572464317556991E-4]:4.198932001052E-1)[&rate=5.572464317556991E-4]:8.59562794084E-1)[&rate=5.572464317556991E-4]:3.825978838429E-2)[&rate=5.572464317556991E-4]:2.746913114871E-2)[&rate=5.572464317556991E-4]:4.969376691146E-2)[&rate=5.572464317556991E-4]:9.248659996154E-2)[&rate=5.572464317556991E-4]:4.325084512454E-1)[&rate=5.572464317556991E-4]:1.095629402914E-1,((66[&rate=5.572464317556991E-4]:8.629766245355E-2,(126[&rate=5.572464317556991E-4]:8.890093748847E-1,(119[&rate=5.572464317556991E-4]:1.470242826007E0,(((138[&rate=5.572464317556991E-4]:3.544809263515E-1,136[&rate=5.572464317556991E-4]:2.229740770363E-1)[&rate=5.572464317556991E-4]:2.529201115226E-1,135[&rate=5.572464317556991E-4]:4.074010378741E-1)[&rate=5.572464317556991E-4]:1.449990666942E-1,120[&rate=5.572464317556991E-4]:8.044548990887E-1)[&rate=5.572464317556991E-4]:5.698975159596E-1)[&rate=5.572464317556991E-4]:2.044690715212E-1)[&rate=5.572464317556991E-4]:4.444624772539E-1)[&rate=5.572464317556991E-4]:2.357175825485E-1,(67[&rate=5.572464317556991E-4]:1.64588538166E-1,(122[&rate=5.572464317556991E-4]:3.91475629889E-1,(123[&rate=5.572464317556991E-4]:1.286511277128E-1,124[&rate=5.572464317556991E-4]:1.259188872756E-1)[&rate=5.572464317556991E-4]:2.628245021763E-1)[&rate=5.572464317556991E-4]:2.743854586176E-1)[&rate=5.572464317556991E-4]:1.574267068361E-1)[&rate=5.572464317556991E-4]:3.503816791135E-1)[&rate=5.572464317556991E-4]:5.2388296894E-2,((((((((73[&rate=5.572464317556991E-4]:2.995783990912E-1,71[&rate=5.572464317556991E-4]:2.310852484064E-1)[&rate=5.572464317556991E-4]:8.541234556988E-3,77[&rate=5.572464317556991E-4]:3.026401815935E-1)[&rate=5.572464317556991E-4]:1.351337488752E-1,((82[&rate=5.572464317556991E-4]:1.984760099431E-1,79[&rate=5.572464317556991E-4]:1.90256831861E-1)[&rate=5.572464317556991E-4]:2.373622504934E-3,(72[&rate=5.572464317556991E-4]:1.55977989111E-3,78[&rate=5.572464317556991E-4]:2.347758811042E-2)[&rate=5.572464317556991E-4]:1.691528662555E-1)[&rate=5.572464317556991E-4]:2.095270377466E-1)[&rate=5.572464317556991E-4]:4.557452065189E-1,(80[&rate=5.572464317556991E-4]:3.220069957747E-1,81[&rate=5.572464317556991E-4]:3.220069957747E-1)[&rate=5.572464317556991E-4]:5.276765247745E-1)[&rate=5.572464317556991E-4]:1.13299465897E-1,(((70[&rate=5.572464317556991E-4]:4.062217512688E-1,74[&rate=5.572464317556991E-4]:4.445779156522E-1)[&rate=5.572464317556991E-4]:7.479129784411E-2,76[&rate=5.572464317556991E-4]:5.193692134963E-1)[&rate=5.572464317556991E-4]:3.830020136306E-1,75[&rate=5.572464317556991E-4]:9.023712271269E-1)[&rate=5.572464317556991E-4]:1.099268278123E-1)[&rate=5.572464317556991E-4]:6.06518913196E-1,(53[&rate=5.572464317556991E-4]:8.67496250086E-1,(((133[&rate=5.572464317556991E-4]:4.985025746857E-1,134[&rate=5.572464317556991E-4]:4.683655883846E-1)[&rate=5.572464317556991E-4]:2.033704006333E-1,137[&rate=5.572464317556991E-4]:7.4296886573E-1)[&rate=5.572464317556991E-4]:9.328569665414E-1,((103[&rate=5.572464317556991E-4]:1.040775413209E0,(29[&rate=5.572464317556991E-4]:6.217979785897E-1,(5[&rate=5.572464317556991E-4]:4.321178541178E-1,12[&rate=5.572464317556991E-4]:4.704740185012E-1)[&rate=5.572464317556991E-4]:4.447464501994E-2)[&rate=5.572464317556991E-4]:6.518541469481E-1)[&rate=5.572464317556991E-4]:1.208600040664E0,52[&rate=5.572464317556991E-4]:5.850817193119E-1)[&rate=5.572464317556991E-4]:2.757654468916E-1)[&rate=5.572464317556991E-4]:1.484580519381E-2)[&rate=5.572464317556991E-4]:4.857659437146E-3)[&rate=5.572464317556991E-4]:3.764400408178E-1,125[&rate=5.572464317556991E-4]:1.03841143668E0)[&rate=5.572464317556991E-4]:2.324534486625E-1,((55[&rate=5.572464317556991E-4]:2.960749205276E-1,(((59[&rate=5.572464317556991E-4]:6.606989020698E-2,(37[&rate=5.572464317556991E-4]:6.698882578385E-2,58[&rate=5.572464317556991E-4]:4.786314272374E-2)[&rate=5.572464317556991E-4]:3.733243054335E-2)[&rate=5.572464317556991E-4]:1.235710081266E-1,(57[&rate=5.572464317556991E-4]:1.39228242773E-1,54[&rate=5.572464317556991E-4]:9.824463621564E-2)[&rate=5.572464317556991E-4]:5.314489599771E-2)[&rate=5.572464317556991E-4]:9.838329541203E-2,56[&rate=5.572464317556991E-4]:2.79827472434E-1)[&rate=5.572464317556991E-4]:1.624744809362E-2)[&rate=5.572464317556991E-4]:4.688141023429E-1,68[&rate=5.572464317556991E-4]:7.239054163131E-1)[&rate=5.572464317556991E-4]:3.802928023623E-1)[&rate=5.572464317556991E-4]:1.683076401063E-1)[&rate=5.572464317556991E-4]:1.492120592086E-1,34[&rate=5.572464317556991E-4]:1.0983581588E-2)[&rate=5.572464317556991E-4]:1.361267735853E-2)[&rate=5.572464317556991E-4]:5.283615601304E-2,33[&rate=5.572464317556991E-4]:6.099405879519E-2);
tree STATE_67050000 [&joint=-20965.616125394463,lnP=-20965.616125394463] = [&R] (((67[&rate=6.530483012832355E-4]:2.064995818715E-1,(122[&rate=6.530483012832355E-4]:2.193133088351E-1,(123[&rate=6.530483012832355E-4]:1.138857106447E-1,124[&rate=6.530483012832355E-4]:1.111534702076E-1)[&rate=6.530483012832355E-4]:1.054275981904E-1)[&rate=6.530483012832355E-4]:4.884588233771E-1)[&rate=6.530483012832355E-4]:8.674285130082E-2,(66[&rate=6.530483012832355E-4]:1.089404275525E-1,(((120[&rate=6.530483012832355E-4]:1.233080276696E0,((138[&rate=6.530483012832355E-4]:1.999619361777E-1,136[&rate=6.530483012832355E-4]:6.845508686248E-2)[&rate=6.530483012832355E-4]:4.638391161686E-1,135[&rate=6.530483012832355E-4]:4.638010523463E-1)[&rate=6.530483012832355E-4]:5.172244298288E-1)[&rate=6.530483012832355E-4]:3.054206033391E-1,119[&rate=6.530483012832355E-4]:1.634391290994E0)[&rate=6.530483012832355E-4]:3.057361519707E-1,126[&rate=6.530483012832355E-4]:1.154424920321E0)[&rate=6.530483012832355E-4]:2.016896969169E-1)[&rate=6.530483012832355E-4]:1.843020056198E-1)[&rate=6.530483012832355E-4]:6.762590111009E-1,(33[&rate=6.530483012832355E-4]:5.570349026964E-2,(34[&rate=6.530483012832355E-4]:4.968099218248E-2,((((38[&rate=6.530483012832355E-4]:7.333058102121E-1,((((99[&rate=6.530483012832355E-4]:4.249559378221E-1,96[&rate=6.530483012832355E-4]:3.894368121393E-1)[&rate=6.530483012832355E-4]:2.005927682738E-1,((100[&rate=6.530483012832355E-4]:2.820872710351E-1,94[&rate=6.530483012832355E-4]:2.820872710351E-1)[&rate=6.530483012832355E-4]:6.120502577428E-2,95[&rate=6.530483012832355E-4]:4.279917503614E-1)[&rate=6.530483012832355E-4]:1.86627993986E-1)[&rate=6.530483012832355E-4]:2.167784907903E-2,(98[&rate=6.530483012832355E-4]:4.61001498864E-1,(101[&rate=6.530483012832355E-4]:7.220921064174E-1,(((3[&rate=6.530483012832355E-4]:4.488268908678E-1,((88[&rate=6.530483012832355E-4]:1.129915147235E-1,89[&rate=6.530483012832355E-4]:1.266901448605E-1)[&rate=6.530483012832355E-4]:1.748740234525E-1,((((90[&rate=6.530483012832355E-4]:3.066828006184E-2,91[&rate=6.530483012832355E-4]:3.066828006184E-2)[&rate=6.530483012832355E-4]:6.45067115759E-2,92[&rate=6.530483012832355E-4]:9.517499163774E-2)[&rate=6.530483012832355E-4]:5.125346447917E-2,((((84[&rate=6.530483012832355E-4]:7.316615712711E-2,85[&rate=6.530483012832355E-4]:7.316615712711E-2)[&rate=6.530483012832355E-4]:5.482399274628E-4,93[&rate=6.530483012832355E-4]:8.741302719159E-2)[&rate=6.530483012832355E-4]:8.548671894928E-3,83[&rate=6.530483012832355E-4]:8.22630689495E-2)[&rate=6.530483012832355E-4]:1.745408349682E-2,86[&rate=6.530483012832355E-4]:9.971715244632E-2)[&rate=6.530483012832355E-4]:3.301267353357E-2)[&rate=6.530483012832355E-4]:5.289470206535E-2,87[&rate=6.530483012832355E-4]:1.856245280452E-1)[&rate=6.530483012832355E-4]:1.022410101308E-1)[&rate=6.530483012832355E-4]:7.00687380089E-1)[&rate=6.530483012832355E-4]:1.264455630766E-1,((6[&rate=6.530483012832355E-4]:3.610059607939E-1,(10[&rate=6.530483012832355E-4]:3.232885135332E-1,15[&rate=6.530483012832355E-4]:3.616446779166E-1)[&rate=6.530483012832355E-4]:5.415580342512E-2)[&rate=6.530483012832355E-4]:2.156784604708E-1,18[&rate=6.530483012832355E-4]:6.396981198948E-1)[&rate=6.530483012832355E-4]:5.064282720025E-2)[&rate=6.530483012832355E-4]:8.894299202555E-1,((((144[&rate=6.530483012832355E-4]:1.932780096796E-1,(141[&rate=6.530483012832355E-4]:1.659563292987E-1,145[&rate=6.530483012832355E-4]:1.686960553263E-1)[&rate=6.530483012832355E-4]:3.006140640824E-2)[&rate=6.530483012832355E-4]:3.634384854543E-1,142[&rate=6.530483012832355E-4]:5.621959471888E-1)[&rate=6.530483012832355E-4]:7.701516593552E-1,((((116[&rate=6.530483012832355E-4]:5.441939602819E-1,(148[&rate=6.530483012832355E-4]:2.434418739863E-1,143[&rate=6.530483012832355E-4]:2.407021479589E-1)[&rate=6.530483012832355E-4]:3.391082506793E-1)[&rate=6.530483012832355E-4]:1.946080993137E-2,(106[&rate=6.530483012832355E-4]:3.345614870204E-1,(111[&rate=6.530483012832355E-4]:3.041664054814E-1,139[&rate=6.530483012832355E-4]:4.795088712348E-1)[&rate=6.530483012832355E-4]:4.683343770336E-2)[&rate=6.530483012832355E-4]:2.893672557956E-1)[&rate=6.530483012832355E-4]:1.320517623393E-1,(((109[&rate=6.530483012832355E-4]:3.818267091832E-1,((107[&rate=6.530483012832355E-4]:8.126154530556E-2,108[&rate=6.530483012832355E-4]:7.85218192782E-2)[&rate=6.530483012832355E-4]:2.704108068411E-1,(114[&rate=6.530483012832355E-4]:1.49271152317E-1,104[&rate=6.530483012832355E-4]:2.095451249198E-1)[&rate=6.530483012832355E-4]:1.421272272269E-1)[&rate=6.530483012832355E-4]:1.097627484472E-2)[&rate=6.530483012832355E-4]:3.372113687053E-1,115[&rate=6.530483012832355E-4]:6.395860230939E-1)[&rate=6.530483012832355E-4]:3.196118780837E-2,(19[&rate=6.530483012832355E-4]:6.460467914836E-1,13[&rate=6.530483012832355E-4]:6.076906270999E-1)[&rate=6.530483012832355E-4]:1.460483646242E-1)[&rate=6.530483012832355E-4]:2.415932165021E-2)[&rate=6.530483012832355E-4]:4.246023744572E-2,(((110[&rate=6.530483012832355E-4]:2.970722467684E-1,113[&rate=6.530483012832355E-4]:3.025516988231E-1)[&rate=6.530483012832355E-4]:1.340446211256E-1,105[&rate=6.530483012832355E-4]:4.091990596749E-1)[&rate=6.530483012832355E-4]:1.172064482079E-1,((17[&rate=6.530483012832355E-4]:2.802503711705E-1,14[&rate=6.530483012832355E-4]:2.418942067868E-1)[&rate=6.530483012832355E-4]:2.362712138333E-1,(112[&rate=6.530483012832355E-4]:4.142342577992E-1,((30[&rate=6.530483012832355E-4]:2.289977711647E-1,4[&rate=6.530483012832355E-4]:5.639503143866E-2)[&rate=6.530483012832355E-4]:2.866513188413E-1,(117[&rate=6.530483012832355E-4]:3.450847135278E-1,9[&rate=6.530483012832355E-4]:3.341258094182E-1)[&rate=6.530483012832355E-4]:5.823560935486E-2)[&rate=6.530483012832355E-4]:1.365366094408E-2)[&rate=6.530483012832355E-4]:6.393116282094E-2)[&rate=6.530483012832355E-4]:7.563734753644E-2)[&rate=6.530483012832355E-4]:2.665557826635E-1)[&rate=6.530483012832355E-4]:3.393863159977E-1)[&rate=6.530483012832355E-4]:1.053218721165E-1,((102[&rate=6.530483012832355E-4]:1.294545451819E-1,((23[&rate=6.530483012832355E-4]:4.264904773445E-1,(25[&rate=6.530483012832355E-4]:2.816267710695E-1,20[&rate=6.530483012832355E-4]:2.624486888778E-1)[&rate=6.530483012832355E-4]:1.558226103846E-1)[&rate=6.530483012832355E-4]:1.888090119301E-1,(11[&rate=6.530483012832355E-4]:3.398860618228E-1,140[&rate=6.530483012832355E-4]:3.207079796311E-1)[&rate=6.530483012832355E-4]:1.904819206025E-1)[&rate=6.530483012832355E-4]:6.648399874141E-1)[&rate=6.530483012832355E-4]:4.247100293293E-3,(24[&rate=6.530483012832355E-4]:1.152889022544E0,(1[&rate=6.530483012832355E-4]:9.428989286493E-2,(21[&rate=6.530483012832355E-4]:7.103819851828E-1,28[&rate=6.530483012832355E-4]:7.350395194292E-1)[&rate=6.530483012832355E-4]:1.455517432987E-1)[&rate=6.530483012832355E-4]:2.777772118709E-1)[&rate=6.530483012832355E-4]:1.424564585475E-1)[&rate=6.530483012832355E-4]:5.739249071947E-2)[&rate=6.530483012832355E-4]:2.763479640326E-1)[&rate=6.530483012832355E-4]:2.60129458245E-1)[&rate=6.530483012832355E-4]:5.836582508941E-1)[&rate=6.530483012832355E-4]:1.643671328137E-1)[&rate=6.530483012832355E-4]:2.039791552381E-1,(((147[&rate=6.530483012832355E-4]:3.71343116137E-1,97[&rate=6.530483012832355E-4]:2.429278155905E-1)[&rate=6.530483012832355E-4]:1.642220332222E-1,146[&rate=6.530483012832355E-4]:5.984066794138E-1)[&rate=6.530483012832355E-4]:1.912129011862E-1,(((((7[&rate=6.530483012832355E-4]:7.704270057409E-2,8[&rate=6.530483012832355E-4]:7.704270057409E-2)[&rate=6.530483012832355E-4]:4.100832731535E-1,26[&rate=6.530483012832355E-4]:5.939752887961E-1)[&rate=6.530483012832355E-4]:1.839076088357E-1,((31[&rate=6.530483012832355E-4]:4.834130552095E-1,2[&rate=6.530483012832355E-4]:2.560157949354E-1)[&rate=6.530483012832355E-4]:2.945753005169E-1,(22[&rate=6.530483012832355E-4]:4.507243065679E-1,27[&rate=6.530483012832355E-4]:4.671626627323E-1)[&rate=6.530483012832355E-4]:2.724695286104E-1)[&rate=6.530483012832355E-4]:4.373015834383E-2)[&rate=6.530483012832355E-4]:1.843230717468E0,(16[&rate=6.530483012832355E-4]:2.555945951684E0,39[&rate=6.530483012832355E-4]:4.704530255672E-1)[&rate=6.530483012832355E-4]:1.037314286721E-2)[&rate=6.530483012832355E-4]:8.642654197771E-2,40[&rate=6.530483012832355E-4]:5.672527104122E-1)[&rate=6.530483012832355E-4]:1.021482909529E-1)[&rate=6.530483012832355E-4]:3.153148500445E-2)[&rate=6.530483012832355E-4]:1.006793347716E-1)[&rate=6.530483012832355E-4]:5.840513336195E-1,(35[&rate=6.530483012832355E-4]:3.015430468075E-1,(((121[&rate=6.530483012832355E-4]:2.134034225853E0,127[&rate=6.530483012832355E-4]:2.575130116264E0)[&rate=6.530483012832355E-4]:2.606996606389E-1,(((((((129[&rate=6.530483012832355E-4]:1.339121467372E-1,132[&rate=6.530483012832355E-4]:1.366518727646E-1)[&rate=6.530483012832355E-4]:4.336342639064E-2,130[&rate=6.530483012832355E-4]:1.772755731278E-1)[&rate=6.530483012832355E-4]:3.922159628356E-2,131[&rate=6.530483012832355E-4]:2.192368954388E-1)[&rate=6.530483012832355E-4]:3.598763486167E-1,118[&rate=6.530483012832355E-4]:7.13359819398E-1)[&rate=6.530483012832355E-4]:3.683608716861E-2,69[&rate=6.530483012832355E-4]:7.611548106763E-1)[&rate=6.530483012832355E-4]:6.073099318954E-1,(128[&rate=6.530483012832355E-4]:1.192606211204E0,(((60[&rate=6.530483012832355E-4]:5.965080362129E-2,(64[&rate=6.530483012832355E-4]:9.30750244025E-2,62[&rate=6.530483012832355E-4]:1.341709148135E-1)[&rate=6.530483012832355E-4]:1.172607107255E-1)[&rate=6.530483012832355E-4]:9.42516773686E-2,65[&rate=6.530483012832355E-4]:1.539024809899E-1)[&rate=6.530483012832355E-4]:4.099525798455E-1,(61[&rate=6.530483012832355E-4]:1.451527133264E-1,63[&rate=6.530483012832355E-4]:1.040568229154E-1)[&rate=6.530483012832355E-4]:6.104831694267E-1)[&rate=6.530483012832355E-4]:5.766963558479E-1)[&rate=6.530483012832355E-4]:2.517359986105E-2)[&rate=6.530483012832355E-4]:4.587168917637E-1,(((((49[&rate=6.530483012832355E-4]:3.677994161205E-1,50[&rate=6.530483012832355E-4]:3.677994161205E-1)[&rate=6.530483012832355E-4]:1.232736271882E-2,51[&rate=6.530483012832355E-4]:3.855912597136E-1)[&rate=6.530483012832355E-4]:7.420072435662E-2,(44[&rate=6.530483012832355E-4]:3.552567780194E-1,47[&rate=6.530483012832355E-4]:3.607212588937E-1)[&rate=6.530483012832355E-4]:1.26393129548E-1)[&rate=6.530483012832355E-4]:1.317919101628E-1,(((41[&rate=6.530483012832355E-4]:4.577667356401E-2,42[&rate=6.530483012832355E-4]:5.124115443827E-2)[&rate=6.530483012832355E-4]:2.011435279716E-1,48[&rate=6.530483012832355E-4]:2.906360485301E-1)[&rate=6.530483012832355E-4]:1.796001100395E-1,(46[&rate=6.530483012832355E-4]:3.904090687228E-1,43[&rate=6.530483012832355E-4]:3.904090687228E-1)[&rate=6.530483012832355E-4]:9.075605159529E-2)[&rate=6.530483012832355E-4]:1.377411782864E-1)[&rate=6.530483012832355E-4]:1.336251285326E-1,45[&rate=6.530483012832355E-4]:7.443347058257E-1)[&rate=6.530483012832355E-4]:1.587657847114E-1)[&rate=6.530483012832355E-4]:1.209769096909E-1)[&rate=6.530483012832355E-4]:1.058091304495E-3,36[&rate=6.530483012832355E-4]:3.163399230019E-1)[&rate=6.530483012832355E-4]:3.177846627138E-2)[&rate=6.530483012832355E-4]:4.134486505086E-1)[&rate=6.530483012832355E-4]:1.358922327146E-1,((125[&rate=6.530483012832355E-4]:9.441155095024E-1,((((133[&rate=6.530483012832355E-4]:3.066518453206E-1,(137[&rate=6.530483012832355E-4]:2.295186989815E-1,134[&rate=6.530483012832355E-4]:1.582858222693E-1)[&rate=6.530483012832355E-4]:1.182290367501E-1)[&rate=6.530483012832355E-4]:3.960361682662E-1,(103[&rate=6.530483012832355E-4]:3.964402021917E-1,(29[&rate=6.530483012832355E-4]:4.226450434293E-1,(5[&rate=6.530483012832355E-4]:1.213958651621E-2,12[&rate=6.530483012832355E-4]:5.049575089966E-2)[&rate=6.530483012832355E-4]:2.652999774611E-1)[&rate=6.530483012832355E-4]:2.066718710912E-1)[&rate=6.530483012832355E-4]:1.196658770299E0)[&rate=6.530483012832355E-4]:4.625465287366E-1,52[&rate=6.530483012832355E-4]:3.913517666666E-1)[&rate=6.530483012832355E-4]:1.45188659043E-1,(53[&rate=6.530483012832355E-4]:5.197237490629E-1,((((80[&rate=6.530483012832355E-4]:7.531755587518E-2,81[&rate=6.530483012832355E-4]:7.531755587518E-2)[&rate=6.530483012832355E-4]:2.68104720414E-1,((79[&rate=6.530483012832355E-4]:1.186880928101E-1,(82[&rate=6.530483012832355E-4]:1.17230154599E-1,(78[&rate=6.530483012832355E-4]:5.539750830638E-2,72[&rate=6.530483012832355E-4]:3.347970008707E-2)[&rate=6.530483012832355E-4]:5.361346821054E-2)[&rate=6.530483012832355E-4]:9.677116293161E-3)[&rate=6.530483012832355E-4]:1.434113502105E-1,71[&rate=6.530483012832355E-4]:2.347021827465E-1)[&rate=6.530483012832355E-4]:8.954201135091E-2)[&rate=6.530483012832355E-4]:5.673744128704E-3,(77[&rate=6.530483012832355E-4]:2.699208693145E-1,73[&rate=6.530483012832355E-4]:2.754003213692E-1)[&rate=6.530483012832355E-4]:1.230107675418E-1)[&rate=6.530483012832355E-4]:3.555075785172E-2,(75[&rate=6.530483012832355E-4]:4.010384543316E-1,((74[&rate=6.530483012832355E-4]:3.867807785331E-1,76[&rate=6.530483012832355E-4]:3.867807785331E-1)[&rate=6.530483012832355E-4]:1.047607321632E-2,70[&rate=6.530483012832355E-4]:3.58900687366E-1)[&rate=6.530483012832355E-4]:3.781602582157E-3)[&rate=6.530483012832355E-4]:3.292339243112E-2)[&rate=6.530483012832355E-4]:8.322249609123E-1)[&rate=6.530483012832355E-4]:8.619955335316E-3)[&rate=6.530483012832355E-4]:6.261543187654E-1)[&rate=6.530483012832355E-4]:1.960003416181E-1,((57[&rate=6.530483012832355E-4]:3.403153807567E-1,((((54[&rate=6.530483012832355E-4]:1.746570060586E-1,58[&rate=6.530483012832355E-4]:2.320340552389E-1)[&rate=6.530483012832355E-4]:4.728639628232E-2,59[&rate=6.530483012832355E-4]:2.601947684611E-1)[&rate=6.530483012832355E-4]:9.197172092808E-3,37[&rate=6.530483012832355E-4]:3.076433066742E-1)[&rate=6.530483012832355E-4]:4.109165404676E-2,(55[&rate=6.530483012832355E-4]:1.867336944696E-1,56[&rate=6.530483012832355E-4]:1.867336944696E-1)[&rate=6.530483012832355E-4]:1.155531788195E-1)[&rate=6.530483012832355E-4]:2.709954571887E-2)[&rate=6.530483012832355E-4]:1.491371763884E-1,68[&rate=6.530483012832355E-4]:4.37539988839E-1)[&rate=6.530483012832355E-4]:5.359091956148E-1)[&rate=6.530483012832355E-4]:4.251553833491E-1)[&rate=6.530483012832355E-4]:4.144802230954E-2,32[&rate=6.530483012832355E-4]:7.400445491037E-3)[&rate=6.530483012832355E-4]:2.036273847235E-2)[&rate=6.530483012832355E-4]:2.246085425154E-2)[&rate=6.530483012832355E-4]:3.434589920913E-2);
tree STATE_67140000 [&joint=-20977.719109480968,lnP=-20977.719109480968] = [&R] (((34[&rate=6.065286425437937E-4]:1.057322452269E-2,((((67[&rate=6.065286425437937E-4]:9.764577256958E-2,(122[&rate=6.065286425437937E-4]:2.252796397956E-1,(124[&rate=6.065286425437937E-4]:8.385560154346E-3,123[&rate=6.065286425437937E-4]:1.111780059147E-2)[&rate=6.065286425437937E-4]:2.141618392041E-1)[&rate=6.065286425437937E-4]:3.736386831146E-1)[&rate=6.065286425437937E-4]:1.655797205316E-1,((119[&rate=6.065286425437937E-4]:1.518487202202E0,(120[&rate=6.065286425437937E-4]:9.45397200296E-1,((138[&rate=6.065286425437937E-4]:2.692204595941E-1,136[&rate=6.065286425437937E-4]:1.377136102789E-1)[&rate=6.065286425437937E-4]:4.046142286698E-1,135[&rate=6.065286425437937E-4]:4.738346882638E-1)[&rate=6.065286425437937E-4]:2.195077175116E-1)[&rate=6.065286425437937E-4]:4.771995909475E-1)[&rate=6.065286425437937E-4]:1.778864353211E-1,126[&rate=6.065286425437937E-4]:9.106711148797E-1)[&rate=6.065286425437937E-4]:5.997285679065E-1)[&rate=6.065286425437937E-4]:3.95084933658E-2,66[&rate=6.065286425437937E-4]:3.02733986467E-1)[&rate=6.065286425437937E-4]:4.421240788179E-1,(((53[&rate=6.065286425437937E-4]:7.040116066782E-1,((((103[&rate=6.065286425437937E-4]:3.814228713061E-1,(29[&rate=6.065286425437937E-4]:4.923355376997E-1,(5[&rate=6.065286425437937E-4]:1.21609598451E-1,12[&rate=6.065286425437937E-4]:1.599657628345E-1)[&rate=6.065286425437937E-4]:2.255204597967E-1)[&rate=6.065286425437937E-4]:1.219640459352E-1)[&rate=6.065286425437937E-4]:1.86209829253E0,((133[&rate=6.065286425437937E-4]:2.015111858823E-1,137[&rate=6.065286425437937E-4]:2.426070762933E-1)[&rate=6.065286425437937E-4]:3.403478457118E-1,134[&rate=6.065286425437937E-4]:5.117220452929E-1)[&rate=6.065286425437937E-4]:8.112511733376E-1)[&rate=6.065286425437937E-4]:5.672119259734E-2,52[&rate=6.065286425437937E-4]:6.359486218722E-1)[&rate=6.065286425437937E-4]:7.443186774699E-2,(((77[&rate=6.065286425437937E-4]:5.477484563121E-1,(((72[&rate=6.065286425437937E-4]:1.005726448009E-1,78[&rate=6.065286425437937E-4]:1.224904530202E-1)[&rate=6.065286425437937E-4]:1.048619712409E-1,82[&rate=6.065286425437937E-4]:2.355716023432E-1)[&rate=6.065286425437937E-4]:1.610458880931E-1,(79[&rate=6.065286425437937E-4]:1.489037002071E-1,71[&rate=6.065286425437937E-4]:1.215064399331E-1)[&rate=6.065286425437937E-4]:2.394946121471E-1)[&rate=6.065286425437937E-4]:1.237337056018E-1)[&rate=6.065286425437937E-4]:6.115614644352E-3,(73[&rate=6.065286425437937E-4]:4.632380562972E-1,(80[&rate=6.065286425437937E-4]:1.227873027896E-1,81[&rate=6.065286425437937E-4]:1.227873027896E-1)[&rate=6.065286425437937E-4]:2.911356850144E-1)[&rate=6.065286425437937E-4]:9.610546671399E-2)[&rate=6.065286425437937E-4]:2.672401761957E-1,(75[&rate=6.065286425437937E-4]:5.959586554326E-1,(70[&rate=6.065286425437937E-4]:4.933163816627E-1,(76[&rate=6.065286425437937E-4]:5.27293089778E-1,74[&rate=6.065286425437937E-4]:5.27293089778E-1)[&rate=6.065286425437937E-4]:4.379456268151E-3)[&rate=6.065286425437937E-4]:6.428610938643E-2)[&rate=6.065286425437937E-4]:2.306250437743E-1)[&rate=6.065286425437937E-4]:6.22063127713E-1)[&rate=6.065286425437937E-4]:1.827838370408E-3)[&rate=6.065286425437937E-4]:4.550156052458E-1,125[&rate=6.065286425437937E-4]:9.486446982628E-1)[&rate=6.065286425437937E-4]:3.693258973375E-1,((57[&rate=6.065286425437937E-4]:4.577065580034E-1,(((55[&rate=6.065286425437937E-4]:2.754125346522E-1,56[&rate=6.065286425437937E-4]:2.754125346522E-1)[&rate=6.065286425437937E-4]:1.009187889761E-1,37[&rate=6.065286425437937E-4]:4.227794110601E-1)[&rate=6.065286425437937E-4]:2.277437053969E-2,(54[&rate=6.065286425437937E-4]:3.197747641008E-1,(58[&rate=6.065286425437937E-4]:3.344059627598E-1,59[&rate=6.065286425437937E-4]:3.152802796997E-1)[&rate=6.065286425437937E-4]:4.274585052139E-2)[&rate=6.065286425437937E-4]:4.927628525851E-2)[&rate=6.065286425437937E-4]:4.767190208669E-2)[&rate=6.065286425437937E-4]:4.333738594428E-1,68[&rate=6.065286425437937E-4]:8.391678491401E-1)[&rate=6.065286425437937E-4]:3.121360797934E-1)[&rate=6.065286425437937E-4]:1.412747741236E-1)[&rate=6.065286425437937E-4]:1.287288578679E-1)[&rate=6.065286425437937E-4]:1.90831482322E-2,(33[&rate=6.065286425437937E-4]:1.191594107163E-2,((38[&rate=6.065286425437937E-4]:9.588701296688E-1,((((100[&rate=6.065286425437937E-4]:3.148660823972E-1,94[&rate=6.065286425437937E-4]:3.148660823972E-1)[&rate=6.065286425437937E-4]:2.991876430642E-1,95[&rate=6.065286425437937E-4]:6.987531790134E-1)[&rate=6.065286425437937E-4]:9.306138318533E-2,(((101[&rate=6.065286425437937E-4]:5.884978829032E-1,(((3[&rate=6.065286425437937E-4]:4.2776779744E-1,(((87[&rate=6.065286425437937E-4]:6.137821782828E-2,((83[&rate=6.065286425437937E-4]:5.136028393196E-2,86[&rate=6.065286425437937E-4]:5.136028393196E-2)[&rate=6.065286425437937E-4]:2.694199532825E-3,(93[&rate=6.065286425437937E-4]:5.425373280403E-2,(84[&rate=6.065286425437937E-4]:3.944802475976E-2,85[&rate=6.065286425437937E-4]:3.944802475976E-2)[&rate=6.065286425437937E-4]:1.107077907255E-3)[&rate=6.065286425437937E-4]:1.349938079777E-2)[&rate=6.065286425437937E-4]:7.323734363494E-3)[&rate=6.065286425437937E-4]:1.058530992173E-1,((90[&rate=6.065286425437937E-4]:3.239881200922E-2,91[&rate=6.065286425437937E-4]:3.239881200922E-2)[&rate=6.065286425437937E-4]:1.243862358404E-2,92[&rate=6.065286425437937E-4]:4.483743559325E-2)[&rate=6.065286425437937E-4]:1.360925115893E-1)[&rate=6.065286425437937E-4]:3.062807117331E-2,(88[&rate=6.065286425437937E-4]:2.503789572095E-2,89[&rate=6.065286425437937E-4]:3.873652585797E-2)[&rate=6.065286425437937E-4]:1.728214924979E-1)[&rate=6.065286425437937E-4]:7.696344366183E-1)[&rate=6.065286425437937E-4]:6.256227579307E-1,(((10[&rate=6.065286425437937E-4]:5.676293165976E-1,15[&rate=6.065286425437937E-4]:6.059854809811E-1)[&rate=6.065286425437937E-4]:2.154961235764E-1,6[&rate=6.065286425437937E-4]:7.666870840096E-1)[&rate=6.065286425437937E-4]:1.417040101808E-2,18[&rate=6.065286425437937E-4]:8.438711836578E-1)[&rate=6.065286425437937E-4]:3.245878648635E-1)[&rate=6.065286425437937E-4]:3.713851443711E-1,(((((((19[&rate=6.065286425437937E-4]:6.714095689364E-1,13[&rate=6.065286425437937E-4]:6.330534045528E-1)[&rate=6.065286425437937E-4]:1.148608727289E-1,115[&rate=6.065286425437937E-4]:6.657224964598E-1)[&rate=6.065286425437937E-4]:1.223797175309E-1,(109[&rate=6.065286425437937E-4]:6.030174273992E-1,(108[&rate=6.065286425437937E-4]:4.641432498042E-1,((114[&rate=6.065286425437937E-4]:2.55784220418E-2,104[&rate=6.065286425437937E-4]:8.585239464457E-2)[&rate=6.065286425437937E-4]:2.091460192687E-1,107[&rate=6.065286425437937E-4]:2.949984139133E-1)[&rate=6.065286425437937E-4]:1.718845619183E-1)[&rate=6.065286425437937E-4]:1.169563693759E-1)[&rate=6.065286425437937E-4]:2.645368413859E-1)[&rate=6.065286425437937E-4]:8.407033547073E-2,((148[&rate=6.065286425437937E-4]:3.686910426621E-1,143[&rate=6.065286425437937E-4]:3.659513166347E-1)[&rate=6.065286425437937E-4]:4.523419452775E-1,(((111[&rate=6.065286425437937E-4]:1.985260635497E-2,106[&rate=6.065286425437937E-4]:3.414250190598E-3)[&rate=6.065286425437937E-4]:5.560419492664E-1,139[&rate=6.065286425437937E-4]:7.512370213747E-1)[&rate=6.065286425437937E-4]:2.351459440377E-1,116[&rate=6.065286425437937E-4]:7.343281708919E-1)[&rate=6.065286425437937E-4]:4.834865266399E-2)[&rate=6.065286425437937E-4]:8.949572590548E-2)[&rate=6.065286425437937E-4]:3.286630999746E-1,(((17[&rate=6.065286425437937E-4]:3.357786726374E-1,14[&rate=6.065286425437937E-4]:2.974225082538E-1)[&rate=6.065286425437937E-4]:3.809450754849E-1,(105[&rate=6.065286425437937E-4]:5.080913091653E-1,110[&rate=6.065286425437937E-4]:5.300091173844E-1)[&rate=6.065286425437937E-4]:1.428790142996E-1)[&rate=6.065286425437937E-4]:1.981448006982E-1,(112[&rate=6.065286425437937E-4]:6.529020470636E-1,((113[&rate=6.065286425437937E-4]:6.078327458304E-1,9[&rate=6.065286425437937E-4]:5.996135677483E-1)[&rate=6.065286425437937E-4]:4.47254681194E-2,(117[&rate=6.065286425437937E-4]:5.321732722361E-1,(30[&rate=6.065286425437937E-4]:2.879746688066E-1,4[&rate=6.065286425437937E-4]:1.153719290806E-1)[&rate=6.065286425437937E-4]:3.565273705527E-1)[&rate=6.065286425437937E-4]:1.231246677412E-1)[&rate=6.065286425437937E-4]:3.438331138201E-4)[&rate=6.065286425437937E-4]:2.236103373733E-1)[&rate=6.065286425437937E-4]:4.065150458209E-1)[&rate=6.065286425437937E-4]:9.664220837802E-2,(102[&rate=6.065286425437937E-4]:2.469639810065E-1,((1[&rate=6.065286425437937E-4]:1.204994672556E-1,((21[&rate=6.065286425437937E-4]:6.725618967796E-1,24[&rate=6.065286425437937E-4]:6.917399789713E-1)[&rate=6.065286425437937E-4]:1.197146269567E-1,28[&rate=6.065286425437937E-4]:8.169340579827E-1)[&rate=6.065286425437937E-4]:8.986677913582E-2)[&rate=6.065286425437937E-4]:4.96375620075E-1,((23[&rate=6.065286425437937E-4]:4.06205285142E-1,(25[&rate=6.065286425437937E-4]:9.24015217789E-2,20[&rate=6.065286425437937E-4]:7.322343958717E-2)[&rate=6.065286425437937E-4]:3.247626674728E-1)[&rate=6.065286425437937E-4]:4.035562552552E-1,(11[&rate=6.065286425437937E-4]:3.569135670083E-1,140[&rate=6.065286425437937E-4]:3.377354848166E-1)[&rate=6.065286425437937E-4]:3.679164665396E-1)[&rate=6.065286425437937E-4]:5.76976560632E-1)[&rate=6.065286425437937E-4]:1.091081148401E-2)[&rate=6.065286425437937E-4]:5.873305488978E-2)[&rate=6.065286425437937E-4]:3.367687352165E-2,(((145[&rate=6.065286425437937E-4]:1.153778644982E-1,141[&rate=6.065286425437937E-4]:1.126381384706E-1)[&rate=6.065286425437937E-4]:2.992098033677E-1,144[&rate=6.065286425437937E-4]:4.091082158109E-1)[&rate=6.065286425437937E-4]:2.10037665357E-1,142[&rate=6.065286425437937E-4]:6.246253332228E-1)[&rate=6.065286425437937E-4]:9.613239186609E-1)[&rate=6.065286425437937E-4]:8.814151635132E-2)[&rate=6.065286425437937E-4]:1.664619091889E-1)[&rate=6.065286425437937E-4]:8.895541449627E-1,(96[&rate=6.065286425437937E-4]:5.60104925238E-1,99[&rate=6.065286425437937E-4]:5.956240509209E-1)[&rate=6.065286425437937E-4]:5.953704199482E-2)[&rate=6.065286425437937E-4]:5.350573922316E-4,98[&rate=6.065286425437937E-4]:6.338382268107E-1)[&rate=6.065286425437937E-4]:1.470473736393E-1)[&rate=6.065286425437937E-4]:5.395118515532E-2,(40[&rate=6.065286425437937E-4]:6.64921377556E-1,((((147[&rate=6.065286425437937E-4]:4.674935255358E-1,(39[&rate=6.065286425437937E-4]:3.831351245512E-1,16[&rate=6.065286425437937E-4]:2.468628050668E0)[&rate=6.065286425437937E-4]:2.698135180419E-2)[&rate=6.065286425437937E-4]:4.966023752256E-2,97[&rate=6.065286425437937E-4]:3.887384625118E-1)[&rate=6.065286425437937E-4]:9.30790440657E-2,146[&rate=6.065286425437937E-4]:6.730743371786E-1)[&rate=6.065286425437937E-4]:3.374273562302E-2,(2[&rate=6.065286425437937E-4]:1.180022167197E0,(((7[&rate=6.065286425437937E-4]:2.425584417537E-1,8[&rate=6.065286425437937E-4]:2.425584417537E-1)[&rate=6.065286425437937E-4]:2.819183590533E-1,26[&rate=6.065286425437937E-4]:6.313261158755E-1)[&rate=6.065286425437937E-4]:2.687883150372E-1,((22[&rate=6.065286425437937E-4]:5.621104674921E-1,27[&rate=6.065286425437937E-4]:5.785488236564E-1)[&rate=6.065286425437937E-4]:2.189310923196E-1,31[&rate=6.065286425437937E-4]:8.358360803597E-1)[&rate=6.065286425437937E-4]:1.081139669914E-1)[&rate=6.065286425437937E-4]:4.634693801196E-1)[&rate=6.065286425437937E-4]:1.363302129199E0)[&rate=6.065286425437937E-4]:7.832288398927E-2)[&rate=6.065286425437937E-4]:4.150010750308E-2)[&rate=6.065286425437937E-4]:3.207546555388E-1)[&rate=6.065286425437937E-4]:1.80548629738E-1,((((((62[&rate=6.065286425437937E-4]:3.399357967919E-1,(65[&rate=6.065286425437937E-4]:1.038025706462E-1,(64[&rate=6.065286425437937E-4]:1.877116240652E-1,60[&rate=6.065286425437937E-4]:3.702669255849E-2)[&rate=6.065286425437937E-4]:6.677587808773E-2)[&rate=6.065286425437937E-4]:4.435240422792E-2)[&rate=6.065286425437937E-4]:4.054863973273E-1,(61[&rate=6.065286425437937E-4]:1.694596182126E-1,63[&rate=6.065286425437937E-4]:1.283637278016E-1)[&rate=6.065286425437937E-4]:5.759625759066E-1)[&rate=6.065286425437937E-4]:1.090765854066E0,(((44[&rate=6.065286425437937E-4]:1.314276273571E-1,47[&rate=6.065286425437937E-4]:1.368921082314E-1)[&rate=6.065286425437937E-4]:4.808013033146E-1,45[&rate=6.065286425437937E-4]:6.094966902346E-1)[&rate=6.065286425437937E-4]:1.121444528934E-1,(((49[&rate=6.065286425437937E-4]:4.972529507135E-1,50[&rate=6.065286425437937E-4]:4.972529507135E-1)[&rate=6.065286425437937E-4]:1.12296017135E-1,51[&rate=6.065286425437937E-4]:6.150134487227E-1)[&rate=6.065286425437937E-4]:1.390456326755E-2,((43[&rate=6.065286425437937E-4]:4.192576036777E-1,46[&rate=6.065286425437937E-4]:4.192576036777E-1)[&rate=6.065286425437937E-4]:4.91837435077E-2,((41[&rate=6.065286425437937E-4]:3.601413626555E-1,48[&rate=6.065286425437937E-4]:4.0385720965E-1)[&rate=6.065286425437937E-4]:2.43717277058E-2,42[&rate=6.065286425437937E-4]:3.899775712356E-1)[&rate=6.065286425437937E-4]:2.928344808107E-2)[&rate=6.065286425437937E-4]:1.877990691764E-1)[&rate=6.065286425437937E-4]:7.35974480776E-2)[&rate=6.065286425437937E-4]:2.01424665369E-1)[&rate=6.065286425437937E-4]:3.585318255555E-3,128[&rate=6.065286425437937E-4]:1.700047339044E0)[&rate=6.065286425437937E-4]:2.744667686167E-2,(69[&rate=6.065286425437937E-4]:6.033372440543E-1,(((129[&rate=6.065286425437937E-4]:8.126662109228E-2,132[&rate=6.065286425437937E-4]:8.400634711964E-2)[&rate=6.065286425437937E-4]:1.183268571934E-1,(130[&rate=6.065286425437937E-4]:7.181425798748E-2,131[&rate=6.065286425437937E-4]:7.455398401483E-2)[&rate=6.065286425437937E-4]:1.277792202982E-1)[&rate=6.065286425437937E-4]:2.38443284486E-1,118[&rate=6.065286425437937E-4]:5.750230641416E-1)[&rate=6.065286425437937E-4]:1.735527580303E-2)[&rate=6.065286425437937E-4]:1.274841703358E0)[&rate=6.065286425437937E-4]:1.265827166315E-1,((35[&rate=6.065286425437937E-4]:1.206900944888E-1,(127[&rate=6.065286425437937E-4]:2.626780817374E0,36[&rate=6.065286425437937E-4]:1.062328721682E-1)[&rate=6.065286425437937E-4]:6.103256478637E-2)[&rate=6.065286425437937E-4]:8.841261100402E-2,121[&rate=6.065286425437937E-4]:2.335130102753E0)[&rate=6.065286425437937E-4]:1.162069037564E-1)[&rate=6.065286425437937E-4]:2.11743703642E-1)[&rate=6.065286425437937E-4]:3.543146829748E-1)[&rate=6.065286425437937E-4]:1.302075518883E-3)[&rate=6.065286425437937E-4]:2.995855155065E-2,32[&rate=6.065286425437937E-4]:3.769711608645E-2);
tree STATE_67230000 [&joint=-20967.323512966694,lnP=-20967.323512966694] = [&R] (33[&rate=6.238790174193674E-4]:1.240730716422E-1,((34[&rate=6.238790174193674E-4]:2.66191255474E-3,(((120[&rate=6.238790174193674E-4]:2.383865665934E0,((((((138[&rate=6.238790174193674E-4]:1.94835011508E-1,136[&rate=6.238790174193674E-4]:6.332816219284E-2)[&rate=6.238790174193674E-4]:2.069030408204E-1,135[&rate=6.238790174193674E-4]:2.017380523284E-1)[&rate=6.238790174193674E-4]:7.241981987618E-1,119[&rate=6.238790174193674E-4]:1.27388145657E0)[&rate=6.238790174193674E-4]:4.855274707447E-1,126[&rate=6.238790174193674E-4]:9.737064046706E-1)[&rate=6.238790174193674E-4]:6.079307793924E-1,66[&rate=6.238790174193674E-4]:3.34462994378E-1)[&rate=6.238790174193674E-4]:8.525770679855E-2,(67[&rate=6.238790174193674E-4]:2.564803928575E-1,(122[&rate=6.238790174193674E-4]:2.641704058248E-1,(123[&rate=6.238790174193674E-4]:1.125804296217E-1,124[&rate=6.238790174193674E-4]:1.098481891846E-1)[&rate=6.238790174193674E-4]:1.515899762031E-1)[&rate=6.238790174193674E-4]:4.935825373734E-1)[&rate=6.238790174193674E-4]:1.63240308319E-1)[&rate=6.238790174193674E-4]:2.715866338798E-2)[&rate=6.238790174193674E-4]:2.61401662872E-1,((38[&rate=6.238790174193674E-4]:6.575528201195E-1,(((147[&rate=6.238790174193674E-4]:5.575223983799E-1,(16[&rate=6.238790174193674E-4]:2.582923387613E0,((2[&rate=6.238790174193674E-4]:8.043670323525E-1,(((26[&rate=6.238790174193674E-4]:4.714759896642E-1,(7[&rate=6.238790174193674E-4]:1.974369744819E-1,8[&rate=6.238790174193674E-4]:1.974369744819E-1)[&rate=6.238790174193674E-4]:1.671897001138E-1)[&rate=6.238790174193674E-4]:1.728063396358E-1,31[&rate=6.238790174193674E-4]:6.881179457383E-1)[&rate=6.238790174193674E-4]:5.927658533753E-2,(22[&rate=6.238790174193674E-4]:4.933004278866E-1,27[&rate=6.238790174193674E-4]:5.09738784051E-1)[&rate=6.238790174193674E-4]:1.992995826412E-1)[&rate=6.238790174193674E-4]:2.843697615508E-1)[&rate=6.238790174193674E-4]:1.593686435405E0,((101[&rate=6.238790174193674E-4]:8.649670205139E-1,((((((141[&rate=6.238790174193674E-4]:4.139207467475E-2,145[&rate=6.238790174193674E-4]:4.413180070234E-2)[&rate=6.238790174193674E-4]:2.632950051326E-1,144[&rate=6.238790174193674E-4]:3.0194735378E-1)[&rate=6.238790174193674E-4]:6.691910405553E-2,142[&rate=6.238790174193674E-4]:3.743459098904E-1)[&rate=6.238790174193674E-4]:7.292615858162E-1,((((115[&rate=6.238790174193674E-4]:5.031618002811E-1,(109[&rate=6.238790174193674E-4]:4.334548899324E-1,(((114[&rate=6.238790174193674E-4]:5.19752957044E-3,104[&rate=6.238790174193674E-4]:6.547150217321E-2)[&rate=6.238790174193674E-4]:2.961578951548E-1,108[&rate=6.238790174193674E-4]:3.588896713006E-1)[&rate=6.238790174193674E-4]:1.036513008221E-2,107[&rate=6.238790174193674E-4]:3.719945274102E-1)[&rate=6.238790174193674E-4]:4.228228033053E-2)[&rate=6.238790174193674E-4]:1.491589651432E-1)[&rate=6.238790174193674E-4]:1.700402831066E-2,(19[&rate=6.238790174193674E-4]:5.122281837604E-1,13[&rate=6.238790174193674E-4]:4.738720193768E-1)[&rate=6.238790174193674E-4]:1.284855900369E-1)[&rate=6.238790174193674E-4]:2.076301515276E-1,((148[&rate=6.238790174193674E-4]:3.752505769461E-1,143[&rate=6.238790174193674E-4]:3.725108509187E-1)[&rate=6.238790174193674E-4]:2.114456574611E-1,(116[&rate=6.238790174193674E-4]:4.508249360729E-1,((111[&rate=6.238790174193674E-4]:3.698278376143E-1,139[&rate=6.238790174193674E-4]:5.451703033677E-1)[&rate=6.238790174193674E-4]:5.788237589435E-2,106[&rate=6.238790174193674E-4]:4.112718573443E-1)[&rate=6.238790174193674E-4]:9.982705133141E-2)[&rate=6.238790174193674E-4]:9.751513395061E-2)[&rate=6.238790174193674E-4]:1.794559100958E-1)[&rate=6.238790174193674E-4]:1.0285554866E-1,(113[&rate=6.238790174193674E-4]:8.427210281067E-1,((117[&rate=6.238790174193674E-4]:5.944160910887E-1,(105[&rate=6.238790174193674E-4]:4.720301615325E-1,110[&rate=6.238790174193674E-4]:4.939479697516E-1)[&rate=6.238790174193674E-4]:9.224894325475E-2)[&rate=6.238790174193674E-4]:2.330331232036E-1,(9[&rate=6.238790174193674E-4]:5.873061176856E-1,(((30[&rate=6.238790174193674E-4]:2.079999369722E-1,4[&rate=6.238790174193674E-4]:3.539719724619E-2)[&rate=6.238790174193674E-4]:4.218282648558E-1,(17[&rate=6.238790174193674E-4]:2.578966232207E-1,14[&rate=6.238790174193674E-4]:2.19540458837E-1)[&rate=6.238790174193674E-4]:2.952192498402E-1)[&rate=6.238790174193674E-4]:5.222422414051E-2,112[&rate=6.238790174193674E-4]:5.669839328177E-1)[&rate=6.238790174193674E-4]:2.854136294999E-2)[&rate=6.238790174193674E-4]:2.29184192497E-1)[&rate=6.238790174193674E-4]:1.801153984204E-2)[&rate=6.238790174193674E-4]:7.01222814945E-2)[&rate=6.238790174193674E-4]:1.816144637918E-2)[&rate=6.238790174193674E-4]:2.429676286763E-1,((((11[&rate=6.238790174193674E-4]:4.596149382847E-1,140[&rate=6.238790174193674E-4]:4.40436856093E-1)[&rate=6.238790174193674E-4]:2.022442937398E-1,(23[&rate=6.238790174193674E-4]:5.313716387668E-1,(25[&rate=6.238790174193674E-4]:2.18463277194E-1,20[&rate=6.238790174193674E-4]:1.992851950023E-1)[&rate=6.238790174193674E-4]:3.238672656824E-1)[&rate=6.238790174193674E-4]:2.15419100107E-1)[&rate=6.238790174193674E-4]:3.444888390609E-1,((1[&rate=6.238790174193674E-4]:7.357930414048E-2,(28[&rate=6.238790174193674E-4]:5.755783480499E-1,21[&rate=6.238790174193674E-4]:5.509208138034E-1)[&rate=6.238790174193674E-4]:2.843023259536E-1)[&rate=6.238790174193674E-4]:8.990961878158E-2,24[&rate=6.238790174193674E-4]:9.443108407303E-1)[&rate=6.238790174193674E-4]:1.57927641314E-1)[&rate=6.238790174193674E-4]:6.242965078233E-2,102[&rate=6.238790174193674E-4]:3.024297210243E-3)[&rate=6.238790174193674E-4]:9.697548470687E-2)[&rate=6.238790174193674E-4]:2.644084219492E-1,(3[&rate=6.238790174193674E-4]:4.819806616441E-1,((((88[&rate=6.238790174193674E-4]:1.691104872263E-1,89[&rate=6.238790174193674E-4]:1.828091173633E-1)[&rate=6.238790174193674E-4]:1.7826606355E-1,87[&rate=6.238790174193674E-4]:3.473765507763E-1)[&rate=6.238790174193674E-4]:3.782733698234E-3,(((90[&rate=6.238790174193674E-4]:3.579072847097E-2,91[&rate=6.238790174193674E-4]:3.579072847097E-2)[&rate=6.238790174193674E-4]:6.272540711797E-2,92[&rate=6.238790174193674E-4]:9.851613558894E-2)[&rate=6.238790174193674E-4]:2.024326386611E-1,((85[&rate=6.238790174193674E-4]:5.951986069635E-2,84[&rate=6.238790174193674E-4]:5.951986069635E-2)[&rate=6.238790174193674E-4]:8.835583144563E-2,(83[&rate=6.238790174193674E-4]:1.094613256849E-1,(86[&rate=6.238790174193674E-4]:3.326455818011E-2,93[&rate=6.238790174193674E-4]:4.696318831712E-2)[&rate=6.238790174193674E-4]:7.619676750479E-2)[&rate=6.238790174193674E-4]:3.841436645708E-2)[&rate=6.238790174193674E-4]:1.39374451971E-1)[&rate=6.238790174193674E-4]:6.39091403615E-2)[&rate=6.238790174193674E-4]:6.311580395018E-1,(18[&rate=6.238790174193674E-4]:5.080185234108E-1,((10[&rate=6.238790174193674E-4]:3.258721983456E-1,15[&rate=6.238790174193674E-4]:3.64228362729E-1)[&rate=6.238790174193674E-4]:8.1032397E-2,6[&rate=6.238790174193674E-4]:3.904662391812E-1)[&rate=6.238790174193674E-4]:5.453858559951E-2)[&rate=6.238790174193674E-4]:4.964126631893E-2)[&rate=6.238790174193674E-4]:3.938936506494E-2)[&rate=6.238790174193674E-4]:8.796878161949E-1)[&rate=6.238790174193674E-4]:5.060382687025E-1)[&rate=6.238790174193674E-4]:5.2430562177E-1,(39[&rate=6.238790174193674E-4]:4.14683831801E-1,40[&rate=6.238790174193674E-4]:4.14683831801E-1)[&rate=6.238790174193674E-4]:1.424651489257E-3)[&rate=6.238790174193674E-4]:2.521918163774E-2)[&rate=6.238790174193674E-4]:5.610279656773E-2)[&rate=6.238790174193674E-4]:2.714887703933E-3)[&rate=6.238790174193674E-4]:4.982643255718E-2,(97[&rate=6.238790174193674E-4]:4.263405763175E-1,((96[&rate=6.238790174193674E-4]:3.998157863858E-1,99[&rate=6.238790174193674E-4]:4.353349120687E-1)[&rate=6.238790174193674E-4]:1.804974863927E-1,(((100[&rate=6.238790174193674E-4]:2.556176052314E-1,94[&rate=6.238790174193674E-4]:2.556176052314E-1)[&rate=6.238790174193674E-4]:1.39764915422E-1,95[&rate=6.238790174193674E-4]:4.800819742054E-1)[&rate=6.238790174193674E-4]:9.69619276902E-2,98[&rate=6.238790174193674E-4]:5.661149401469E-1)[&rate=6.238790174193674E-4]:2.785953481728E-2)[&rate=6.238790174193674E-4]:3.181965326587E-2)[&rate=6.238790174193674E-4]:5.259295407307E-2)[&rate=6.238790174193674E-4]:2.43617509028E-2,146[&rate=6.238790174193674E-4]:6.945521118945E-1)[&rate=6.238790174193674E-4]:1.515252983889E-1)[&rate=6.238790174193674E-4]:5.71022714867E-1,((35[&rate=6.238790174193674E-4]:1.019523118308E-1,36[&rate=6.238790174193674E-4]:1.485276542966E-1)[&rate=6.238790174193674E-4]:6.440191994756E-2,((121[&rate=6.238790174193674E-4]:2.208360222517E0,127[&rate=6.238790174193674E-4]:2.649456112928E0)[&rate=6.238790174193674E-4]:7.954051143301E-2,(((118[&rate=6.238790174193674E-4]:8.782070109357E-1,(69[&rate=6.238790174193674E-4]:8.178189867627E-1,((132[&rate=6.238790174193674E-4]:3.013530600963E-1,129[&rate=6.238790174193674E-4]:2.986133340689E-1)[&rate=6.238790174193674E-4]:9.385578826971E-2,(131[&rate=6.238790174193674E-4]:1.39909098221E-1,130[&rate=6.238790174193674E-4]:1.371693721937E-1)[&rate=6.238790174193674E-4]:2.55299750145E-1)[&rate=6.238790174193674E-4]:2.774046589444E-1)[&rate=6.238790174193674E-4]:7.134692828272E-2)[&rate=6.238790174193674E-4]:8.735517715134E-1,128[&rate=6.238790174193674E-4]:1.612032755052E0)[&rate=6.238790174193674E-4]:3.070230447193E-4,((((49[&rate=6.238790174193674E-4]:2.592883733958E-1,50[&rate=6.238790174193674E-4]:2.592883733958E-1)[&rate=6.238790174193674E-4]:2.874360433905E-1,((51[&rate=6.238790174193674E-4]:3.937451781718E-1,(44[&rate=6.238790174193674E-4]:3.63161298415E-1,47[&rate=6.238790174193674E-4]:3.686257792892E-1)[&rate=6.238790174193674E-4]:5.244180325407E-2)[&rate=6.238790174193674E-4]:1.037559129489E-1,((46[&rate=6.238790174193674E-4]:4.042203033712E-1,(42[&rate=6.238790174193674E-4]:3.334059414498E-1,(41[&rate=6.238790174193674E-4]:1.315455722526E-1,48[&rate=6.238790174193674E-4]:1.75261419247E-1)[&rate=6.238790174193674E-4]:1.96395888323E-1)[&rate=6.238790174193674E-4]:2.163403405266E-2)[&rate=6.238790174193674E-4]:6.678738650859E-2,43[&rate=6.238790174193674E-4]:4.710076898798E-1)[&rate=6.238790174193674E-4]:5.381580561231E-2)[&rate=6.238790174193674E-4]:5.468780653997E-2)[&rate=6.238790174193674E-4]:4.860900216653E-2,45[&rate=6.238790174193674E-4]:6.199235828872E-1)[&rate=6.238790174193674E-4]:1.92638429117E-1,(((65[&rate=6.238790174193674E-4]:5.029731730029E-2,(64[&rate=6.238790174193674E-4]:1.967202741145E-1,60[&rate=6.238790174193674E-4]:4.603534260777E-2)[&rate=6.238790174193674E-4]:4.261974692524E-3)[&rate=6.238790174193674E-4]:1.320418515808E-1,62[&rate=6.238790174193674E-4]:3.741199907988E-1)[&rate=6.238790174193674E-4]:2.309705863881E-1,(61[&rate=6.238790174193674E-4]:8.85730556334E-2,63[&rate=6.238790174193674E-4]:4.747716522236E-2)[&rate=6.238790174193674E-4]:5.165175215536E-1)[&rate=6.238790174193674E-4]:1.120593674506E0)[&rate=6.238790174193674E-4]:2.638155380098E-2)[&rate=6.238790174193674E-4]:7.830068188108E-2)[&rate=6.238790174193674E-4]:4.480895088448E-3)[&rate=6.238790174193674E-4]:4.598558566926E-1)[&rate=6.238790174193674E-4]:8.207093896551E-2)[&rate=6.238790174193674E-4]:3.19046045315E-2,((((((137[&rate=6.238790174193674E-4]:2.231405534445E-1,133[&rate=6.238790174193674E-4]:1.820446630334E-1)[&rate=6.238790174193674E-4]:2.855148314938E-1,134[&rate=6.238790174193674E-4]:4.374225082261E-1)[&rate=6.238790174193674E-4]:1.009289582717E0,((103[&rate=6.238790174193674E-4]:4.296654231859E-1,(29[&rate=6.238790174193674E-4]:3.899663181525E-1,(5[&rate=6.238790174193674E-4]:5.753427244754E-2,12[&rate=6.238790174193674E-4]:9.5890436831E-2)[&rate=6.238790174193674E-4]:1.87226566253E-1)[&rate=6.238790174193674E-4]:2.725758173622E-1)[&rate=6.238790174193674E-4]:1.842368925623E0,52[&rate=6.238790174193674E-4]:6.077406142479E-1)[&rate=6.238790174193674E-4]:9.522568734003E-2)[&rate=6.238790174193674E-4]:3.650604408944E-1,(53[&rate=6.238790174193674E-4]:9.827153111083E-1,((((82[&rate=6.238790174193674E-4]:2.80426155748E-1,71[&rate=6.238790174193674E-4]:2.448097173919E-1)[&rate=6.238790174193674E-4]:1.478633556328E-1,((72[&rate=6.238790174193674E-4]:4.595117542871E-2,78[&rate=6.238790174193674E-4]:6.786898364802E-2)[&rate=6.238790174193674E-4]:1.249583252214E-1,79[&rate=6.238790174193674E-4]:1.928273088694E-1)[&rate=6.238790174193674E-4]:2.272430244294E-1)[&rate=6.238790174193674E-4]:2.067018435572E-1,((80[&rate=6.238790174193674E-4]:1.8326849419E-1,81[&rate=6.238790174193674E-4]:1.8326849419E-1)[&rate=6.238790174193674E-4]:4.264863111712E-1,(73[&rate=6.238790174193674E-4]:6.276361054097E-1,77[&rate=6.238790174193674E-4]:6.22156653355E-1)[&rate=6.238790174193674E-4]:3.143376844449E-2)[&rate=6.238790174193674E-4]:8.798193412597E-3)[&rate=6.238790174193674E-4]:1.97062829199E-1,(75[&rate=6.238790174193674E-4]:6.596815774272E-1,(74[&rate=6.238790174193674E-4]:6.001909410484E-1,(70[&rate=6.238790174193674E-4]:4.880721790219E-1,76[&rate=6.238790174193674E-4]:5.264283434053E-1)[&rate=6.238790174193674E-4]:7.376259764307E-2)[&rate=6.238790174193674E-4]:5.94906363788E-2)[&rate=6.238790174193674E-4]:2.052493190386E-1)[&rate=6.238790174193674E-4]:8.642474732545E-1)[&rate=6.238790174193674E-4]:7.711471006272E-2)[&rate=6.238790174193674E-4]:2.123157967983E-1,125[&rate=6.238790174193674E-4]:1.061763304308E0)[&rate=6.238790174193674E-4]:3.430076854205E-1,((57[&rate=6.238790174193674E-4]:4.820910681266E-1,((55[&rate=6.238790174193674E-4]:3.524649924927E-1,56[&rate=6.238790174193674E-4]:3.524649924927E-1)[&rate=6.238790174193674E-4]:4.96736751693E-2,((37[&rate=6.238790174193674E-4]:2.160439522728E-1,(58[&rate=6.238790174193674E-4]:1.465312687523E-1,59[&rate=6.238790174193674E-4]:1.274055856922E-1)[&rate=6.238790174193674E-4]:5.038700046034E-2)[&rate=6.238790174193674E-4]:7.355706324158E-2,54[&rate=6.238790174193674E-4]:2.130982832739E-1)[&rate=6.238790174193674E-4]:1.589857395795E-1)[&rate=6.238790174193674E-4]:6.902343871591E-2)[&rate=6.238790174193674E-4]:3.333249229954E-1,68[&rate=6.238790174193674E-4]:7.635034228159E-1)[&rate=6.238790174193674E-4]:4.746009002459E-1)[&rate=6.238790174193674E-4]:4.980194667846E-2)[&rate=6.238790174193674E-4]:1.254899792168E-1)[&rate=6.238790174193674E-4]:2.226455253813E-2,32[&rate=6.238790174193674E-4]:3.008656873782E-3)[&rate=6.238790174193674E-4]:1.155849627137E-1);
tree STATE_67320000 [&joint=-20987.540028758707,lnP=-20987.540028758707] = [&R] (((((((133[&rate=5.716145720163997E-4]:4.142110747041E-1,137[&rate=5.716145720163997E-4]:4.553069651151E-1)[&rate=5.716145720163997E-4]:5.103812869534E-1,134[&rate=5.716145720163997E-4]:8.944553753563E-1)[&rate=5.716145720163997E-4]:7.007575208421E-1,((((80[&rate=5.716145720163997E-4]:2.421393107724E-1,81[&rate=5.716145720163997E-4]:2.421393107724E-1)[&rate=5.716145720163997E-4]:3.191572377461E-1,(((82[&rate=5.716145720163997E-4]:2.57968516603E-1,(79[&rate=5.716145720163997E-4]:3.560243313133E-2,71[&rate=5.716145720163997E-4]:8.2051728573E-3)[&rate=5.716145720163997E-4]:2.141469053896E-1)[&rate=5.716145720163997E-4]:6.276787566871E-2,(72[&rate=5.716145720163997E-4]:4.956976862686E-2,78[&rate=5.716145720163997E-4]:7.148757684617E-2)[&rate=5.716145720163997E-4]:2.410296373434E-1)[&rate=5.716145720163997E-4]:1.852611073934E-1,(73[&rate=5.716145720163997E-4]:1.865901079469E-1,77[&rate=5.716145720163997E-4]:1.811106558922E-1)[&rate=5.716145720163997E-4]:3.52284104047E-1)[&rate=5.716145720163997E-4]:7.173740501777E-2)[&rate=5.716145720163997E-4]:1.859899091558E-1,(75[&rate=5.716145720163997E-4]:7.093439326671E-1,((76[&rate=5.716145720163997E-4]:2.764763859795E-1,74[&rate=5.716145720163997E-4]:2.764763859795E-1)[&rate=5.716145720163997E-4]:3.152387123032E-1,70[&rate=5.716145720163997E-4]:5.533589338993E-1)[&rate=5.716145720163997E-4]:1.176288343843E-1)[&rate=5.716145720163997E-4]:8.725759350039E-2)[&rate=5.716145720163997E-4]:7.64766789954E-1,((52[&rate=5.716145720163997E-4]:6.161834219409E-1,(103[&rate=5.716145720163997E-4]:4.44128538264E-1,(29[&rate=5.716145720163997E-4]:4.246178367627E-1,(5[&rate=5.716145720163997E-4]:5.970890342882E-2,12[&rate=5.716145720163997E-4]:9.806506781228E-2)[&rate=5.716145720163997E-4]:2.197034538819E-1)[&rate=5.716145720163997E-4]:2.5238741383E-1)[&rate=5.716145720163997E-4]:1.836348618238E0)[&rate=5.716145720163997E-4]:1.570554717977E-1,53[&rate=5.716145720163997E-4]:7.650421724273E-1)[&rate=5.716145720163997E-4]:4.986308508201E-2)[&rate=5.716145720163997E-4]:2.836512802202E-2)[&rate=5.716145720163997E-4]:7.927959365559E-2,125[&rate=5.716145720163997E-4]:7.121674655257E-1)[&rate=5.716145720163997E-4]:3.738556761016E-1,((57[&rate=5.716145720163997E-4]:4.819466527918E-1,((((58[&rate=5.716145720163997E-4]:1.590288295876E-1,54[&rate=5.716145720163997E-4]:1.016517804073E-1)[&rate=5.716145720163997E-4]:1.797130334128E-3,37[&rate=5.716145720163997E-4]:1.799516429818E-1)[&rate=5.716145720163997E-4]:1.858719655225E-1,(55[&rate=5.716145720163997E-4]:1.815036058848E-1,56[&rate=5.716145720163997E-4]:1.815036058848E-1)[&rate=5.716145720163997E-4]:1.378719151877E-1)[&rate=5.716145720163997E-4]:1.178020707882E-2,59[&rate=5.716145720163997E-4]:3.393524494629E-1)[&rate=5.716145720163997E-4]:1.398619628918E-1)[&rate=5.716145720163997E-4]:3.915981864316E-2,68[&rate=5.716145720163997E-4]:4.691939031289E-1)[&rate=5.716145720163997E-4]:4.501625718316E-1)[&rate=5.716145720163997E-4]:5.357702628487E-1,33[&rate=5.716145720163997E-4]:2.795404524247E-2)[&rate=5.716145720163997E-4]:1.645243845934E-1,((34[&rate=5.716145720163997E-4]:1.404150298383E-2,(((((119[&rate=5.716145720163997E-4]:9.232377572022E-1,120[&rate=5.716145720163997E-4]:8.273473462434E-1)[&rate=5.716145720163997E-4]:5.714670172475E-1,((138[&rate=5.716145720163997E-4]:1.690183534533E-1,136[&rate=5.716145720163997E-4]:3.75115041381E-2)[&rate=5.716145720163997E-4]:7.794233511407E-1,135[&rate=5.716145720163997E-4]:7.484417045939E-1)[&rate=5.716145720163997E-4]:3.983178643764E-1)[&rate=5.716145720163997E-4]:2.235318053906E-1,126[&rate=5.716145720163997E-4]:9.325340571965E-1)[&rate=5.716145720163997E-4]:5.273460332213E-1,(66[&rate=5.716145720163997E-4]:1.902634472757E-1,(67[&rate=5.716145720163997E-4]:1.114866463384E-1,(122[&rate=5.716145720163997E-4]:2.892849993118E-1,(123[&rate=5.716145720163997E-4]:1.328207375684E-1,124[&rate=5.716145720163997E-4]:1.300884971313E-1)[&rate=5.716145720163997E-4]:1.564642617434E-1)[&rate=5.716145720163997E-4]:3.234741973673E-1)[&rate=5.716145720163997E-4]:7.877680093725E-2)[&rate=5.716145720163997E-4]:2.244245345719E-2)[&rate=5.716145720163997E-4]:6.361258953533E-1,((38[&rate=5.716145720163997E-4]:8.069581443396E-1,((147[&rate=5.716145720163997E-4]:7.07582870076E-1,((146[&rate=5.716145720163997E-4]:5.859923969833E-1,16[&rate=5.716145720163997E-4]:2.551266743866E0)[&rate=5.716145720163997E-4]:1.755856857632E-1,((((100[&rate=5.716145720163997E-4]:3.181172571786E-1,94[&rate=5.716145720163997E-4]:3.181172571786E-1)[&rate=5.716145720163997E-4]:1.451354166048E-1,95[&rate=5.716145720163997E-4]:5.479521273354E-1)[&rate=5.716145720163997E-4]:1.623533264083E-1,((97[&rate=5.716145720163997E-4]:2.529915059699E-1,98[&rate=5.716145720163997E-4]:4.524450578824E-1)[&rate=5.716145720163997E-4]:9.044268224521E-2,(101[&rate=5.716145720163997E-4]:8.143837709388E-1,((((((141[&rate=5.716145720163997E-4]:5.722574709746E-2,145[&rate=5.716145720163997E-4]:5.996547312505E-2)[&rate=5.716145720163997E-4]:1.792961522429E-1,144[&rate=5.716145720163997E-4]:2.33782173313E-1)[&rate=5.716145720163997E-4]:3.45157586995E-1,142[&rate=5.716145720163997E-4]:5.84419212363E-1)[&rate=5.716145720163997E-4]:8.498927980452E-1,((((116[&rate=5.716145720163997E-4]:1.500047909858E-1,(139[&rate=5.716145720163997E-4]:3.006398892418E-1,(111[&rate=5.716145720163997E-4]:2.209020872588E-2,106[&rate=5.716145720163997E-4]:5.651852561512E-3)[&rate=5.716145720163997E-4]:1.032072147625E-1)[&rate=5.716145720163997E-4]:1.014196962645E-1)[&rate=5.716145720163997E-4]:6.687383585191E-1,(148[&rate=5.716145720163997E-4]:3.317411963209E-1,143[&rate=5.716145720163997E-4]:3.290014702936E-1)[&rate=5.716145720163997E-4]:5.253581175676E-1)[&rate=5.716145720163997E-4]:8.842906636788E-2,((115[&rate=5.716145720163997E-4]:6.867494695321E-1,(((114[&rate=5.716145720163997E-4]:8.287001011878E-2,104[&rate=5.716145720163997E-4]:1.431439827216E-1)[&rate=5.716145720163997E-4]:2.025636299407E-1,(107[&rate=5.716145720163997E-4]:2.904350071726E-1,108[&rate=5.716145720163997E-4]:2.876952811453E-1)[&rate=5.716145720163997E-4]:5.527260548963E-2)[&rate=5.716145720163997E-4]:1.27448502115E-1,109[&rate=5.716145720163997E-4]:4.92334196969E-1)[&rate=5.716145720163997E-4]:2.738673273577E-1)[&rate=5.716145720163997E-4]:2.445577846315E-2,(19[&rate=5.716145720163997E-4]:5.19533442145E-1,13[&rate=5.716145720163997E-4]:4.811772777613E-1)[&rate=5.716145720163997E-4]:3.122197510559E-1)[&rate=5.716145720163997E-4]:1.959669678775E-1)[&rate=5.716145720163997E-4]:1.667281969325E-1,(((117[&rate=5.716145720163997E-4]:4.971877762672E-1,(113[&rate=5.716145720163997E-4]:4.702325289661E-1,9[&rate=5.716145720163997E-4]:4.620133508841E-1)[&rate=5.716145720163997E-4]:2.421552127349E-2)[&rate=5.716145720163997E-4]:2.889856631881E-1,((112[&rate=5.716145720163997E-4]:6.848899557771E-1,(30[&rate=5.716145720163997E-4]:2.32621644673E-1,4[&rate=5.716145720163997E-4]:6.001890494696E-2)[&rate=5.716145720163997E-4]:5.673368042549E-1)[&rate=5.716145720163997E-4]:7.84083618396E-3,(17[&rate=5.716145720163997E-4]:3.751528489161E-1,14[&rate=5.716145720163997E-4]:3.367966845324E-1)[&rate=5.716145720163997E-4]:3.559341074286E-1)[&rate=5.716145720163997E-4]:9.070292146673E-2)[&rate=5.716145720163997E-4]:1.001006775794E-1,(105[&rate=5.716145720163997E-4]:4.196825602274E-1,110[&rate=5.716145720163997E-4]:4.416003684465E-1)[&rate=5.716145720163997E-4]:4.364545705059E-1)[&rate=5.716145720163997E-4]:2.725578026199E-1)[&rate=5.716145720163997E-4]:1.056170770548E-1)[&rate=5.716145720163997E-4]:1.058123847215E-1,(((140[&rate=5.716145720163997E-4]:8.843200920392E-1,(((23[&rate=5.716145720163997E-4]:5.184696123562E-1,25[&rate=5.716145720163997E-4]:5.294285164659E-1)[&rate=5.716145720163997E-4]:7.173620263943E-2,20[&rate=5.716145720163997E-4]:5.819866369136E-1)[&rate=5.716145720163997E-4]:2.940169018619E-1,11[&rate=5.716145720163997E-4]:7.992912100083E-1)[&rate=5.716145720163997E-4]:1.042069642226E-1)[&rate=5.716145720163997E-4]:3.574616706788E-1,(((28[&rate=5.716145720163997E-4]:5.93422517226E-1,21[&rate=5.716145720163997E-4]:5.687649829796E-1)[&rate=5.716145720163997E-4]:2.566756421884E-1,1[&rate=5.716145720163997E-4]:6.379678955142E-2)[&rate=5.716145720163997E-4]:1.414865892456E-1,24[&rate=5.716145720163997E-4]:9.861052966052E-1)[&rate=5.716145720163997E-4]:3.707449592634E-1)[&rate=5.716145720163997E-4]:4.168749013257E-2,102[&rate=5.716145720163997E-4]:2.368939103848E-1)[&rate=5.716145720163997E-4]:5.665514227906E-2)[&rate=5.716145720163997E-4]:1.097652640546E-1,((((87[&rate=5.716145720163997E-4]:2.023564845205E-1,(((90[&rate=5.716145720163997E-4]:2.169011662409E-2,91[&rate=5.716145720163997E-4]:2.169011662409E-2)[&rate=5.716145720163997E-4]:4.097391146796E-2,92[&rate=5.716145720163997E-4]:6.266402809204E-2)[&rate=5.716145720163997E-4]:9.708297437903E-2,(84[&rate=5.716145720163997E-4]:4.284023507509E-4,93[&rate=5.716145720163997E-4]:1.412703248777E-2)[&rate=5.716145720163997E-4]:1.456199699833E-1)[&rate=5.716145720163997E-4]:5.63081121864E-2)[&rate=5.716145720163997E-4]:9.828082032954E-2,((86[&rate=5.716145720163997E-4]:9.711860943769E-2,(83[&rate=5.716145720163997E-4]:3.319954266615E-2,85[&rate=5.716145720163997E-4]:3.319954266615E-2)[&rate=5.716145720163997E-4]:6.391906677154E-2)[&rate=5.716145720163997E-4]:1.388085256117E-1,(88[&rate=5.716145720163997E-4]:1.268806132552E-1,89[&rate=5.716145720163997E-4]:1.405792433922E-1)[&rate=5.716145720163997E-4]:1.090465217942E-1)[&rate=5.716145720163997E-4]:6.471016980064E-2)[&rate=5.716145720163997E-4]:4.774011321404E-1,3[&rate=5.716145720163997E-4]:2.383124095932E-1)[&rate=5.716145720163997E-4]:5.655966352621E-1,((10[&rate=5.716145720163997E-4]:3.846310348758E-1,15[&rate=5.716145720163997E-4]:4.229871992592E-1)[&rate=5.716145720163997E-4]:3.619026459382E-1,(6[&rate=5.716145720163997E-4]:3.726269992553E-1,18[&rate=5.716145720163997E-4]:4.356406978854E-1)[&rate=5.716145720163997E-4]:3.574683253944E-1)[&rate=5.716145720163997E-4]:1.258685147261E-1)[&rate=5.716145720163997E-4]:5.966655458359E-1)[&rate=5.716145720163997E-4]:4.165489062752E-1)[&rate=5.716145720163997E-4]:5.732528276363E-1)[&rate=5.716145720163997E-4]:1.564887518674E-1)[&rate=5.716145720163997E-4]:2.453128540988E-2,(2[&rate=5.716145720163997E-4]:1.131929320206E0,((22[&rate=5.716145720163997E-4]:5.419679200615E-1,27[&rate=5.716145720163997E-4]:5.584062762258E-1)[&rate=5.716145720163997E-4]:3.298640080798E-1,(((7[&rate=5.716145720163997E-4]:3.394790884162E-1,8[&rate=5.716145720163997E-4]:3.394790884162E-1)[&rate=5.716145720163997E-4]:1.470313054772E-1,26[&rate=5.716145720163997E-4]:5.933597089619E-1)[&rate=5.716145720163997E-4]:1.301537060526E-1,31[&rate=5.716145720163997E-4]:7.673490314529E-1)[&rate=5.716145720163997E-4]:1.592774172364E-1)[&rate=5.716145720163997E-4]:4.327001317908E-1)[&rate=5.716145720163997E-4]:1.420288959482E0)[&rate=5.716145720163997E-4]:4.586702665306E-2)[&rate=5.716145720163997E-4]:8.846317384035E-3)[&rate=5.716145720163997E-4]:6.285286562198E-2,((40[&rate=5.716145720163997E-4]:5.234481070361E-1,(99[&rate=5.716145720163997E-4]:5.568947469782E-1,96[&rate=5.716145720163997E-4]:5.213756212953E-1)[&rate=5.716145720163997E-4]:1.168265841015E-1)[&rate=5.716145720163997E-4]:1.693248761298E-1,39[&rate=5.716145720163997E-4]:6.92772983166E-1)[&rate=5.716145720163997E-4]:2.028570335165E-2)[&rate=5.716145720163997E-4]:1.62205468751E-1)[&rate=5.716145720163997E-4]:2.221497714558E-1,(127[&rate=5.716145720163997E-4]:2.750711093673E0,((((51[&rate=5.716145720163997E-4]:6.145535312756E-1,((43[&rate=5.716145720163997E-4]:5.248806976895E-1,(46[&rate=5.716145720163997E-4]:4.776373321739E-1,((41[&rate=5.716145720163997E-4]:3.006036566243E-1,48[&rate=5.716145720163997E-4]:3.443195036187E-1)[&rate=5.716145720163997E-4]:4.902720918909E-2,42[&rate=5.716145720163997E-4]:3.550953466876E-1)[&rate=5.716145720163997E-4]:7.336165761754E-2)[&rate=5.716145720163997E-4]:4.724336551566E-2)[&rate=5.716145720163997E-4]:9.539881748002E-2,(47[&rate=5.716145720163997E-4]:6.101962917753E-1,(44[&rate=5.716145720163997E-4]:5.922718558908E-1,(49[&rate=5.716145720163997E-4]:2.088085333946E-1,50[&rate=5.716145720163997E-4]:2.088085333946E-1)[&rate=5.716145720163997E-4]:3.561409181247E-1)[&rate=5.716145720163997E-4]:1.24599550102E-2)[&rate=5.716145720163997E-4]:1.008322339426E-2)[&rate=5.716145720163997E-4]:2.159642047755E-2)[&rate=5.716145720163997E-4]:2.639570747916E-2,45[&rate=5.716145720163997E-4]:6.600749218149E-1)[&rate=5.716145720163997E-4]:9.977994046585E-2,(((65[&rate=5.716145720163997E-4]:1.356657410091E-1,(64[&rate=5.716145720163997E-4]:2.30623243862E-1,(60[&rate=5.716145720163997E-4]:5.796310455566E-2,62[&rate=5.716145720163997E-4]:2.497439264734E-1)[&rate=5.716145720163997E-4]:2.197520779962E-2)[&rate=5.716145720163997E-4]:5.572742865384E-2)[&rate=5.716145720163997E-4]:4.621389508282E-1,(61[&rate=5.716145720163997E-4]:2.187239751304E-1,63[&rate=5.716145720163997E-4]:1.776280847194E-1)[&rate=5.716145720163997E-4]:5.708615386247E-1)[&rate=5.716145720163997E-4]:8.706883024977E-1,(128[&rate=5.716145720163997E-4]:1.33921235533E0,(69[&rate=5.716145720163997E-4]:8.266966972628E-1,(118[&rate=5.716145720163997E-4]:6.811419210254E-1,((131[&rate=5.716145720163997E-4]:9.646520053537E-2,130[&rate=5.716145720163997E-4]:9.372547450802E-2)[&rate=5.716145720163997E-4]:1.756192787916E-1,(129[&rate=5.716145720163997E-4]:1.872859927093E-1,132[&rate=5.716145720163997E-4]:1.900257187366E-1)[&rate=5.716145720163997E-4]:8.20587605904E-2)[&rate=5.716145720163997E-4]:2.748108663559E-1)[&rate=5.716145720163997E-4]:1.345958721277E-1)[&rate=5.716145720163997E-4]:6.632005895746E-1)[&rate=5.716145720163997E-4]:1.81335433525E-1)[&rate=5.716145720163997E-4]:1.270328571658E-2)[&rate=5.716145720163997E-4]:1.157536743661E-1,(35[&rate=5.716145720163997E-4]:6.519102374446E-2,(36[&rate=5.716145720163997E-4]:1.055432351499E-1,121[&rate=5.716145720163997E-4]:2.184995289944E0)[&rate=5.716145720163997E-4]:6.223131060364E-3)[&rate=5.716145720163997E-4]:5.504660190604E-2)[&rate=5.716145720163997E-4]:6.335018035093E-2)[&rate=5.716145720163997E-4]:2.431546632785E-1)[&rate=5.716145720163997E-4]:4.220893268062E-1)[&rate=5.716145720163997E-4]:2.822340552777E-2)[&rate=5.716145720163997E-4]:8.422170228165E-3,32[&rate=5.716145720163997E-4]:5.458649929073E-4)[&rate=5.716145720163997E-4]:1.864531127883E-1);
tree STATE_67410000 [&joint=-20983.5582486455,lnP=-20983.5582486455] = [&R] (((34[&rate=5.765928917766029E-4]:4.34487942039E-2,32[&rate=5.765928917766029E-4]:2.153098598481E-2)[&rate=5.765928917766029E-4]:1.143418115799E-2,((((((((((77[&rate=5.765928917766029E-4]:3.528922465944E-1,((71[&rate=5.765928917766029E-4]:2.387250057926E-1,(80[&rate=5.765928917766029E-4]:1.078540500678E-2,81[&rate=5.765928917766029E-4]:1.078540500678E-2)[&rate=5.765928917766029E-4]:2.471176829776E-1)[&rate=5.765928917766029E-4]:1.300405042673E-2,73[&rate=5.765928917766029E-4]:3.202222069042E-1)[&rate=5.765928917766029E-4]:3.814949174493E-2)[&rate=5.765928917766029E-4]:3.888413172348E-2,((79[&rate=5.765928917766029E-4]:1.548118287042E-1,82[&rate=5.765928917766029E-4]:1.630310067863E-1)[&rate=5.765928917766029E-4]:1.119818068705E-1,(72[&rate=5.765928917766029E-4]:5.545427010211E-2,78[&rate=5.765928917766029E-4]:7.737207832142E-2)[&rate=5.765928917766029E-4]:1.894215572533E-1)[&rate=5.765928917766029E-4]:8.936630438706E-2)[&rate=5.765928917766029E-4]:5.671716460401E-1,((70[&rate=5.765928917766029E-4]:5.857598182985E-1,(74[&rate=5.765928917766029E-4]:6.191930944867E-1,76[&rate=5.765928917766029E-4]:6.191930944867E-1)[&rate=5.765928917766029E-4]:4.922888195282E-3)[&rate=5.765928917766029E-4]:1.36029678556E-1,75[&rate=5.765928917766029E-4]:7.60145661238E-1)[&rate=5.765928917766029E-4]:2.042818151747E-1)[&rate=5.765928917766029E-4]:4.939544586195E-1,53[&rate=5.765928917766029E-4]:7.119188764201E-1)[&rate=5.765928917766029E-4]:1.124765848727E-1,((52[&rate=5.765928917766029E-4]:4.938702791963E-1,(103[&rate=5.765928917766029E-4]:6.957454321785E-1,(29[&rate=5.765928917766029E-4]:4.749239233939E-1,(5[&rate=5.765928917766029E-4]:1.375055353092E-1,12[&rate=5.765928917766029E-4]:1.758616996927E-1)[&rate=5.765928917766029E-4]:1.922129086327E-1)[&rate=5.765928917766029E-4]:4.536982211134E-1)[&rate=5.765928917766029E-4]:1.462418581579E0)[&rate=5.765928917766029E-4]:9.634408974241E-2,((133[&rate=5.765928917766029E-4]:5.374563060327E-1,137[&rate=5.765928917766029E-4]:5.785521964438E-1)[&rate=5.765928917766029E-4]:3.435956176583E-1,134[&rate=5.765928917766029E-4]:8.509149373899E-1)[&rate=5.765928917766029E-4]:4.830452209045E-1)[&rate=5.765928917766029E-4]:2.423778136654E-1)[&rate=5.765928917766029E-4]:2.319571170161E-1,125[&rate=5.765928917766029E-4]:8.459700646476E-1)[&rate=5.765928917766029E-4]:1.782309226711E-1,((57[&rate=5.765928917766029E-4]:2.949005909715E-1,((59[&rate=5.765928917766029E-4]:2.398461604148E-1,(54[&rate=5.765928917766029E-4]:1.676346303651E-1,58[&rate=5.765928917766029E-4]:2.250116795454E-1)[&rate=5.765928917766029E-4]:3.396016392948E-2)[&rate=5.765928917766029E-4]:4.605047534673E-3,((55[&rate=5.765928917766029E-4]:1.22724249009E-1,56[&rate=5.765928917766029E-4]:1.22724249009E-1)[&rate=5.765928917766029E-4]:7.288502866883E-2,37[&rate=5.765928917766029E-4]:2.420573651096E-1)[&rate=5.765928917766029E-4]:4.064520896005E-2)[&rate=5.765928917766029E-4]:4.771714258487E-2)[&rate=5.765928917766029E-4]:1.238683258472E-1,68[&rate=5.765928917766029E-4]:3.668563485126E-1)[&rate=5.765928917766029E-4]:4.906779721394E-1)[&rate=5.765928917766029E-4]:3.100407742065E-1,(((45[&rate=5.765928917766029E-4]:6.903134663512E-1,((49[&rate=5.765928917766029E-4]:4.262519567266E-1,50[&rate=5.765928917766029E-4]:4.262519567266E-1)[&rate=5.765928917766029E-4]:1.294081665145E-1,((51[&rate=5.765928917766029E-4]:4.151169700817E-1,(44[&rate=5.765928917766029E-4]:1.059881820927E-1,47[&rate=5.765928917766029E-4]:1.11452662967E-1)[&rate=5.765928917766029E-4]:3.309867114862E-1)[&rate=5.765928917766029E-4]:1.072370492014E-1,((46[&rate=5.765928917766029E-4]:4.818414320388E-1,43[&rate=5.765928917766029E-4]:4.818414320388E-1)[&rate=5.765928917766029E-4]:4.434169382884E-3,((48[&rate=5.765928917766029E-4]:2.802165780112E-1,42[&rate=5.765928917766029E-4]:2.41965211891E-1)[&rate=5.765928917766029E-4]:4.462765277281E-3,41[&rate=5.765928917766029E-4]:2.40963496294E-1)[&rate=5.765928917766029E-4]:1.906672963847E-1)[&rate=5.765928917766029E-4]:6.340082223293E-2)[&rate=5.765928917766029E-4]:3.877058483226E-2)[&rate=5.765928917766029E-4]:1.100631791757E-1)[&rate=5.765928917766029E-4]:2.393174582706E-1,(128[&rate=5.765928917766029E-4]:1.293961198061E0,((((130[&rate=5.765928917766029E-4]:1.038824773741E-1,131[&rate=5.765928917766029E-4]:1.066222034014E-1)[&rate=5.765928917766029E-4]:4.254970209514E-2,(132[&rate=5.765928917766029E-4]:1.349995173707E-1,129[&rate=5.765928917766029E-4]:1.322597913434E-1)[&rate=5.765928917766029E-4]:1.417238812585E-2)[&rate=5.765928917766029E-4]:5.775612753907E-1,(69[&rate=5.765928917766029E-4]:5.253482978612E-1,118[&rate=5.765928917766029E-4]:5.143893937515E-1)[&rate=5.765928917766029E-4]:3.465903624783E-1)[&rate=5.765928917766029E-4]:5.210837579832E-1,((((62[&rate=5.765928917766029E-4]:2.373854716142E-1,60[&rate=5.765928917766029E-4]:4.560464969645E-2)[&rate=5.765928917766029E-4]:2.491617778376E-3,64[&rate=5.765928917766029E-4]:1.987811989815E-1)[&rate=5.765928917766029E-4]:1.136872105749E-1,65[&rate=5.765928917766029E-4]:1.617834780498E-1)[&rate=5.765928917766029E-4]:2.841892589435E-1,(61[&rate=5.765928917766029E-4]:2.090931853197E-1,63[&rate=5.765928917766029E-4]:1.679972949086E-1)[&rate=5.765928917766029E-4]:4.286603735914E-1)[&rate=5.765928917766029E-4]:7.44309955302E-1)[&rate=5.765928917766029E-4]:5.162371124563E-2)[&rate=5.765928917766029E-4]:4.090659388517E-1)[&rate=5.765928917766029E-4]:2.723425357563E-1,(35[&rate=5.765928917766029E-4]:1.079193933208E-1,(36[&rate=5.765928917766029E-4]:3.841423021047E-2,(127[&rate=5.765928917766029E-4]:2.173600995218E0,121[&rate=5.765928917766029E-4]:1.732505104807E0)[&rate=5.765928917766029E-4]:3.853611801976E-1)[&rate=5.765928917766029E-4]:1.160805055761E-1)[&rate=5.765928917766029E-4]:3.386831560609E-1)[&rate=5.765928917766029E-4]:1.732519077044E-1)[&rate=5.765928917766029E-4]:5.395979579797E-2,(38[&rate=5.765928917766029E-4]:7.577246624692E-1,(((40[&rate=5.765928917766029E-4]:2.942440908815E-1,(101[&rate=5.765928917766029E-4]:7.239439842035E-1,((((((((19[&rate=5.765928917766029E-4]:3.381991091325E-1,13[&rate=5.765928917766029E-4]:2.998429447488E-1)[&rate=5.765928917766029E-4]:4.828203342987E-1,((108[&rate=5.765928917766029E-4]:5.365047870743E-1,((114[&rate=5.765928917766029E-4]:3.583323999296E-2,104[&rate=5.765928917766029E-4]:9.610721259573E-2)[&rate=5.765928917766029E-4]:3.563944703111E-1,107[&rate=5.765928917766029E-4]:4.525016829068E-1)[&rate=5.765928917766029E-4]:8.674283019478E-2)[&rate=5.765928917766029E-4]:3.287180005389E-2,109[&rate=5.765928917766029E-4]:5.912943953472E-1)[&rate=5.765928917766029E-4]:1.886291576729E-1)[&rate=5.765928917766029E-4]:1.007180182751E-1,115[&rate=5.765928917766029E-4]:8.011895165007E-1)[&rate=5.765928917766029E-4]:1.328647530974E-1,((((111[&rate=5.765928917766029E-4]:1.617759013243E-1,139[&rate=5.765928917766029E-4]:3.371183670777E-1)[&rate=5.765928917766029E-4]:1.048256015866E-1,106[&rate=5.765928917766029E-4]:2.501631467465E-1)[&rate=5.765928917766029E-4]:4.724970925612E-1,(148[&rate=5.765928917766029E-4]:3.722443747113E-1,143[&rate=5.765928917766029E-4]:3.695046486839E-1)[&rate=5.765928917766029E-4]:3.284980563773E-1)[&rate=5.765928917766029E-4]:1.908668837617E-2,116[&rate=5.765928917766029E-4]:6.814729550811E-1)[&rate=5.765928917766029E-4]:2.52581314517E-1)[&rate=5.765928917766029E-4]:6.69569408337E-2,(((117[&rate=5.765928917766029E-4]:6.051318097494E-1,(30[&rate=5.765928917766029E-4]:2.655362453494E-1,4[&rate=5.765928917766029E-4]:9.293350562338E-2)[&rate=5.765928917766029E-4]:4.519243315232E-1)[&rate=5.765928917766029E-4]:2.075405363281E-1,((112[&rate=5.765928917766029E-4]:6.058026559071E-1,(17[&rate=5.765928917766029E-4]:4.950168500407E-1,14[&rate=5.765928917766029E-4]:4.56660685657E-1)[&rate=5.765928917766029E-4]:1.491419702501E-1)[&rate=5.765928917766029E-4]:5.419735048538E-2,9[&rate=5.765928917766029E-4]:6.517808283104E-1)[&rate=5.765928917766029E-4]:1.499326136575E-1)[&rate=5.765928917766029E-4]:4.565660219432E-2,(113[&rate=5.765928917766029E-4]:8.11842213585E-1,(105[&rate=5.765928917766029E-4]:7.243500567923E-1,110[&rate=5.765928917766029E-4]:7.462678650114E-1)[&rate=5.765928917766029E-4]:6.009489651893E-2)[&rate=5.765928917766029E-4]:4.37470086592E-2)[&rate=5.765928917766029E-4]:2.276137690094E-1)[&rate=5.765928917766029E-4]:1.555525753511E-1,((145[&rate=5.765928917766029E-4]:3.696958119676E-1,(144[&rate=5.765928917766029E-4]:3.168682518652E-1,141[&rate=5.765928917766029E-4]:3.196079778926E-1)[&rate=5.765928917766029E-4]:4.734810804744E-2)[&rate=5.765928917766029E-4]:2.653805808179E-1,142[&rate=5.765928917766029E-4]:6.350763927855E-1)[&rate=5.765928917766029E-4]:7.762819135454E-1)[&rate=5.765928917766029E-4]:1.147203691914E-2,((((140[&rate=5.765928917766029E-4]:6.948036623757E-1,11[&rate=5.765928917766029E-4]:7.139817445674E-1)[&rate=5.765928917766029E-4]:1.681967575634E-1,(23[&rate=5.765928917766029E-4]:6.751027138804E-1,(20[&rate=5.765928917766029E-4]:2.835239097739E-1,25[&rate=5.765928917766029E-4]:3.027019919656E-1)[&rate=5.765928917766029E-4]:3.833596260244E-1)[&rate=5.765928917766029E-4]:2.920072950996E-1)[&rate=5.765928917766029E-4]:2.858413463618E-1,102[&rate=5.765928917766029E-4]:1.022664238351E-1)[&rate=5.765928917766029E-4]:5.151970580867E-2,((1[&rate=5.765928917766029E-4]:1.277160807644E-1,(28[&rate=5.765928917766029E-4]:5.809531143285E-1,21[&rate=5.765928917766029E-4]:5.562955800821E-1)[&rate=5.765928917766029E-4]:3.330643362988E-1)[&rate=5.765928917766029E-4]:1.427325926919E-1,24[&rate=5.765928917766029E-4]:1.051270591265E0)[&rate=5.765928917766029E-4]:2.641593739956E-1)[&rate=5.765928917766029E-4]:2.246887114049E-2)[&rate=5.765928917766029E-4]:1.314679788079E-1,((((((85[&rate=5.765928917766029E-4]:1.32482027355E-2,93[&rate=5.765928917766029E-4]:2.694683287251E-2)[&rate=5.765928917766029E-4]:5.461095401789E-3,84[&rate=5.765928917766029E-4]:1.870929813729E-2)[&rate=5.765928917766029E-4]:6.949630625547E-2,87[&rate=5.765928917766029E-4]:8.820560439276E-2)[&rate=5.765928917766029E-4]:5.425177056055E-2,((90[&rate=5.765928917766029E-4]:5.229643032495E-2,91[&rate=5.765928917766029E-4]:5.229643032495E-2)[&rate=5.765928917766029E-4]:1.567638514655E-2,92[&rate=5.765928917766029E-4]:6.797281547149E-2)[&rate=5.765928917766029E-4]:8.818318961883E-2)[&rate=5.765928917766029E-4]:9.372373100343E-2,((88[&rate=5.765928917766029E-4]:1.430481798513E-2,89[&rate=5.765928917766029E-4]:2.800344812215E-2)[&rate=5.765928917766029E-4]:1.667733797901E-1,(86[&rate=5.765928917766029E-4]:1.439798191578E-1,83[&rate=5.765928917766029E-4]:1.439798191578E-1)[&rate=5.765928917766029E-4]:3.709837861743E-2)[&rate=5.765928917766029E-4]:5.51029081815E-2)[&rate=5.765928917766029E-4]:1.136946202046E0,((6[&rate=5.765928917766029E-4]:5.593952065705E-1,(10[&rate=5.765928917766029E-4]:4.506583385504E-1,15[&rate=5.765928917766029E-4]:4.890145029338E-1)[&rate=5.765928917766029E-4]:1.251752241845E-1)[&rate=5.765928917766029E-4]:1.048075994755E-2,(18[&rate=5.765928917766029E-4]:4.966196892594E-1,3[&rate=5.765928917766029E-4]:3.815511961088E-1)[&rate=5.765928917766029E-4]:1.362699758887E-1)[&rate=5.765928917766029E-4]:3.155801086079E-1)[&rate=5.765928917766029E-4]:4.715819729593E-1)[&rate=5.765928917766029E-4]:4.217004566662E-1)[&rate=5.765928917766029E-4]:5.434642656718E-1)[&rate=5.765928917766029E-4]:3.582545539236E-1,(16[&rate=5.765928917766029E-4]:2.645323028186E0,((((((22[&rate=5.765928917766029E-4]:5.402505940001E-1,27[&rate=5.765928917766029E-4]:5.566889501645E-1)[&rate=5.765928917766029E-4]:2.421735979111E-1,31[&rate=5.765928917766029E-4]:8.372187124592E-1)[&rate=5.765928917766029E-4]:2.115770537501E-2,((7[&rate=5.765928917766029E-4]:5.115945728311E-1,8[&rate=5.765928917766029E-4]:5.115945728311E-1)[&rate=5.765928917766029E-4]:1.638581054925E-1,26[&rate=5.765928917766029E-4]:7.823019933922E-1)[&rate=5.765928917766029E-4]:3.223880800363E-2)[&rate=5.765928917766029E-4]:1.30184861013E-1,2[&rate=5.765928917766029E-4]:7.611640185732E-1)[&rate=5.765928917766029E-4]:1.706885364367E0,147[&rate=5.765928917766029E-4]:5.687006292906E-1)[&rate=5.765928917766029E-4]:2.095289338152E-2,((39[&rate=5.765928917766029E-4]:4.538208813533E-1,146[&rate=5.765928917766029E-4]:5.740394605882E-1)[&rate=5.765928917766029E-4]:3.314272284252E-3,97[&rate=5.765928917766029E-4]:3.860969022714E-1)[&rate=5.765928917766029E-4]:7.514131985426E-2)[&rate=5.765928917766029E-4]:2.755362857685E-2)[&rate=5.765928917766029E-4]:9.266854273646E-2)[&rate=5.765928917766029E-4]:2.050906186257E-2,(((100[&rate=5.765928917766029E-4]:4.179940390761E-1,94[&rate=5.765928917766029E-4]:4.179940390761E-1)[&rate=5.765928917766029E-4]:1.353846310735E-1,95[&rate=5.765928917766029E-4]:6.380781237017E-1)[&rate=5.765928917766029E-4]:8.207190908805E-2,((96[&rate=5.765928917766029E-4]:5.154711024362E-1,99[&rate=5.765928917766029E-4]:5.509902281191E-1)[&rate=5.765928917766029E-4]:1.366596600262E-1,98[&rate=5.765928917766029E-4]:6.65791964648E-1)[&rate=5.765928917766029E-4]:4.342910639299E-2)[&rate=5.765928917766029E-4]:9.2201936173E-2)[&rate=5.765928917766029E-4]:1.530229667306E-1)[&rate=5.765928917766029E-4]:5.184550369304E-1)[&rate=5.765928917766029E-4]:1.510614635794E-1,((67[&rate=5.765928917766029E-4]:1.20806941395E-1,((123[&rate=5.765928917766029E-4]:1.831301038988E-1,122[&rate=5.765928917766029E-4]:1.831301038988E-1)[&rate=5.765928917766029E-4]:1.846117692364E-2,124[&rate=5.765928917766029E-4]:1.988590403853E-1)[&rate=5.765928917766029E-4]:4.204882109132E-1)[&rate=5.765928917766029E-4]:2.279076504918E-1,(66[&rate=5.765928917766029E-4]:3.201990847531E-1,(126[&rate=5.765928917766029E-4]:1.443196808868E0,((119[&rate=5.765928917766029E-4]:1.538867960737E0,120[&rate=5.765928917766029E-4]:1.442977549778E0)[&rate=5.765928917766029E-4]:3.086349308195E-1,((138[&rate=5.765928917766029E-4]:2.622597966411E-1,136[&rate=5.765928917766029E-4]:1.307529473259E-1)[&rate=5.765928917766029E-4]:5.583866654684E-1,135[&rate=5.765928917766029E-4]:6.206464621095E-1)[&rate=5.765928917766029E-4]:8.789112239679E-1)[&rate=5.765928917766029E-4]:3.813964399554E-1)[&rate=5.765928917766029E-4]:1.241764655697E-1)[&rate=5.765928917766029E-4]:2.851550713368E-2)[&rate=5.765928917766029E-4]:4.761611245768E-1)[&rate=5.765928917766029E-4]:9.302095752841E-2)[&rate=5.765928917766029E-4]:6.611334950006E-2,33[&rate=5.765928917766029E-4]:1.045579686976E-1);
tree STATE_67500000 [&joint=-20976.726139065664,lnP=-20976.726139065664] = [&R] ((33[&rate=5.459189181019499E-4]:9.299155199949E-2,((66[&rate=5.459189181019499E-4]:3.03494807803E-1,(((67[&rate=5.459189181019499E-4]:1.209768348894E-1,(122[&rate=5.459189181019499E-4]:4.302374792068E-1,(123[&rate=5.459189181019499E-4]:2.22575177478E-1,124[&rate=5.459189181019499E-4]:2.198429370409E-1)[&rate=5.459189181019499E-4]:2.076623017289E-1)[&rate=5.459189181019499E-4]:1.920119060233E-1)[&rate=5.459189181019499E-4]:4.07583689728E-2,(120[&rate=5.459189181019499E-4]:1.375926539865E0,119[&rate=5.459189181019499E-4]:1.471816950824E0)[&rate=5.459189181019499E-4]:7.227949653674E-1)[&rate=5.459189181019499E-4]:4.304324757031E-2,(((138[&rate=5.459189181019499E-4]:1.859479424876E-1,136[&rate=5.459189181019499E-4]:5.444109317242E-2)[&rate=5.459189181019499E-4]:4.440663833746E-1,135[&rate=5.459189181019499E-4]:4.300143258622E-1)[&rate=5.459189181019499E-4]:1.18367001828E0,126[&rate=5.459189181019499E-4]:1.175927026978E0)[&rate=5.459189181019499E-4]:2.760256141394E-1)[&rate=5.459189181019499E-4]:9.871635637043E-2)[&rate=5.459189181019499E-4]:6.577501431082E-1,((((38[&rate=5.459189181019499E-4]:9.797589095469E-1,(((147[&rate=5.459189181019499E-4]:7.235532132152E-1,(((((101[&rate=5.459189181019499E-4]:7.425607847421E-1,(((((141[&rate=5.459189181019499E-4]:1.310880299426E-1,(144[&rate=5.459189181019499E-4]:1.201871129908E-1,145[&rate=5.459189181019499E-4]:1.256665650457E-1)[&rate=5.459189181019499E-4]:8.161190924505E-3)[&rate=5.459189181019499E-4]:1.383202285387E-1,142[&rate=5.459189181019499E-4]:2.721479845089E-1)[&rate=5.459189181019499E-4]:1.316540333584E0,((((((108[&rate=5.459189181019499E-4]:1.291817734712E-1,107[&rate=5.459189181019499E-4]:1.319214994986E-1)[&rate=5.459189181019499E-4]:3.389401172325E-1,(114[&rate=5.459189181019499E-4]:3.192648617128E-2,104[&rate=5.459189181019499E-4]:9.220045877405E-2)[&rate=5.459189181019499E-4]:3.78661157957E-1)[&rate=5.459189181019499E-4]:1.266509867362E-1,109[&rate=5.459189181019499E-4]:6.16690685659E-1)[&rate=5.459189181019499E-4]:2.232914293341E-1,(115[&rate=5.459189181019499E-4]:4.35233217899E-1,(19[&rate=5.459189181019499E-4]:2.324515186729E-1,13[&rate=5.459189181019499E-4]:1.940953542892E-1)[&rate=5.459189181019499E-4]:3.233296444317E-1)[&rate=5.459189181019499E-4]:3.252968422996E-1)[&rate=5.459189181019499E-4]:1.275276655744E-1,((148[&rate=5.459189181019499E-4]:1.930660186109E-1,143[&rate=5.459189181019499E-4]:1.903262925835E-1)[&rate=5.459189181019499E-4]:3.004602274189E-1,((106[&rate=5.459189181019499E-4]:1.888472516608E-1,(111[&rate=5.459189181019499E-4]:5.667727358832E-2,139[&rate=5.459189181019499E-4]:2.320197393417E-1)[&rate=5.459189181019499E-4]:1.486083342369E-1)[&rate=5.459189181019499E-4]:3.13599780216E-1,116[&rate=5.459189181019499E-4]:4.42173059274E-1)[&rate=5.459189181019499E-4]:1.299702237215E-2)[&rate=5.459189181019499E-4]:4.328876441269E-1)[&rate=5.459189181019499E-4]:2.675524492464E-2,((9[&rate=5.459189181019499E-4]:6.8369470628E-1,((112[&rate=5.459189181019499E-4]:5.543300227675E-1,(17[&rate=5.459189181019499E-4]:4.498305890625E-1,14[&rate=5.459189181019499E-4]:4.114744246788E-1)[&rate=5.459189181019499E-4]:1.428555980887E-1)[&rate=5.459189181019499E-4]:3.956347403177E-2,(30[&rate=5.459189181019499E-4]:1.933109413476E-1,4[&rate=5.459189181019499E-4]:2.070820162158E-2)[&rate=5.459189181019499E-4]:5.156510486025E-1)[&rate=5.459189181019499E-4]:9.802038756288E-2)[&rate=5.459189181019499E-4]:3.641825649308E-2,(113[&rate=5.459189181019499E-4]:5.806673253757E-1,(105[&rate=5.459189181019499E-4]:5.487052817104E-1,(117[&rate=5.459189181019499E-4]:4.855898449313E-1,110[&rate=5.459189181019499E-4]:4.77370666849E-1)[&rate=5.459189181019499E-4]:9.325242308045E-2)[&rate=5.459189181019499E-4]:4.564783391535E-3)[&rate=5.459189181019499E-4]:1.476648154795E-1)[&rate=5.459189181019499E-4]:2.686726106643E-1)[&rate=5.459189181019499E-4]:4.19080826847E-1)[&rate=5.459189181019499E-4]:3.942459992023E-2,(((1[&rate=5.459189181019499E-4]:1.469385640603E-1,(28[&rate=5.459189181019499E-4]:6.475141033805E-1,21[&rate=5.459189181019499E-4]:6.228565691341E-1)[&rate=5.459189181019499E-4]:2.857258305427E-1)[&rate=5.459189181019499E-4]:1.178524929131E-1,24[&rate=5.459189181019499E-4]:1.045612974782E0)[&rate=5.459189181019499E-4]:3.925269517902E-1,(((140[&rate=5.459189181019499E-4]:5.362709281574E-1,11[&rate=5.459189181019499E-4]:5.554490103492E-1)[&rate=5.459189181019499E-4]:2.955003306402E-1,(23[&rate=5.459189181019499E-4]:5.383963140449E-1,(20[&rate=5.459189181019499E-4]:4.326323182819E-1,25[&rate=5.459189181019499E-4]:4.518104004736E-1)[&rate=5.459189181019499E-4]:9.754481768101E-2)[&rate=5.459189181019499E-4]:3.974845337937E-1)[&rate=5.459189181019499E-4]:4.136991029329E-1,102[&rate=5.459189181019499E-4]:1.988950192648E-1)[&rate=5.459189181019499E-4]:7.760107169067E-2)[&rate=5.459189181019499E-4]:1.050414845917E-1)[&rate=5.459189181019499E-4]:8.329493855889E-2,((((6[&rate=5.459189181019499E-4]:5.522860016954E-1,18[&rate=5.459189181019499E-4]:6.152997003255E-1)[&rate=5.459189181019499E-4]:6.88708079424E-3,(10[&rate=5.459189181019499E-4]:4.545175688836E-1,15[&rate=5.459189181019499E-4]:4.928737332671E-1)[&rate=5.459189181019499E-4]:1.210938697704E-1)[&rate=5.459189181019499E-4]:2.300423929752E-1,((88[&rate=5.459189181019499E-4]:1.846988958061E-1,89[&rate=5.459189181019499E-4]:1.983975259431E-1)[&rate=5.459189181019499E-4]:1.638984454497E-1,(((90[&rate=5.459189181019499E-4]:1.629151932788E-2,91[&rate=5.459189181019499E-4]:1.629151932788E-2)[&rate=5.459189181019499E-4]:1.690531586351E-1,92[&rate=5.459189181019499E-4]:1.853446779629E-1)[&rate=5.459189181019499E-4]:1.653276665119E-1,(87[&rate=5.459189181019499E-4]:2.046442688127E-1,(((93[&rate=5.459189181019499E-4]:6.134367766229E-2,84[&rate=5.459189181019499E-4]:4.764504752528E-2)[&rate=5.459189181019499E-4]:3.363807523786E-2,(86[&rate=5.459189181019499E-4]:6.087992971075E-2,85[&rate=5.459189181019499E-4]:6.087992971075E-2)[&rate=5.459189181019499E-4]:2.040319305239E-2)[&rate=5.459189181019499E-4]:1.880013569456E-2,83[&rate=5.459189181019499E-4]:1.000832584577E-1)[&rate=5.459189181019499E-4]:1.04561010355E-1)[&rate=5.459189181019499E-4]:1.323294455252E-1)[&rate=5.459189181019499E-4]:1.162362691796E-2)[&rate=5.459189181019499E-4]:9.282893670857E-1)[&rate=5.459189181019499E-4]:7.954272138057E-2,3[&rate=5.459189181019499E-4]:8.167034023249E-1)[&rate=5.459189181019499E-4]:6.453893857538E-1)[&rate=5.459189181019499E-4]:2.83207722691E-1)[&rate=5.459189181019499E-4]:6.86023759607E-1,146[&rate=5.459189181019499E-4]:5.756389645903E-1)[&rate=5.459189181019499E-4]:1.844932759261E-2,39[&rate=5.459189181019499E-4]:4.73869712948E-1)[&rate=5.459189181019499E-4]:2.246300648341E-2,(16[&rate=5.459189181019499E-4]:2.581342423388E0,40[&rate=5.459189181019499E-4]:4.958494972709E-1)[&rate=5.459189181019499E-4]:4.832221605233E-4)[&rate=5.459189181019499E-4]:9.343914866022E-3,97[&rate=5.459189181019499E-4]:4.346383829313E-1)[&rate=5.459189181019499E-4]:1.604995297374E-1)[&rate=5.459189181019499E-4]:6.764441977002E-2,(((((7[&rate=5.459189181019499E-4]:1.72352042991E-1,8[&rate=5.459189181019499E-4]:1.72352042991E-1)[&rate=5.459189181019499E-4]:3.541864441737E-1,26[&rate=5.459189181019499E-4]:6.333878022332E-1)[&rate=5.459189181019499E-4]:6.99233952897E-2,(22[&rate=5.459189181019499E-4]:2.719151678047E-1,27[&rate=5.459189181019499E-4]:2.88353523969E-1)[&rate=5.459189181019499E-4]:4.204371256085E-1)[&rate=5.459189181019499E-4]:2.752648490898E-2,31[&rate=5.459189181019499E-4]:7.746732988702E-1)[&rate=5.459189181019499E-4]:3.777644288312E-1,2[&rate=5.459189181019499E-4]:9.250404674274E-1)[&rate=5.459189181019499E-4]:1.765505919207E0)[&rate=5.459189181019499E-4]:5.319112758125E-2,((98[&rate=5.459189181019499E-4]:7.550970673171E-1,((100[&rate=5.459189181019499E-4]:1.942770248102E-1,94[&rate=5.459189181019499E-4]:1.942770248102E-1)[&rate=5.459189181019499E-4]:2.650871400681E-1,95[&rate=5.459189181019499E-4]:5.440636184303E-1)[&rate=5.459189181019499E-4]:2.219624106356E-1)[&rate=5.459189181019499E-4]:6.384596235772E-2,(99[&rate=5.459189181019499E-4]:6.806159346922E-1,96[&rate=5.459189181019499E-4]:6.450968090094E-1)[&rate=5.459189181019499E-4]:1.601850184798E-1)[&rate=5.459189181019499E-4]:9.648398225763E-2)[&rate=5.459189181019499E-4]:2.610532090898E-1)[&rate=5.459189181019499E-4]:4.638427448377E-1,(((((((((131[&rate=5.459189181019499E-4]:1.614360518412E-1,130[&rate=5.459189181019499E-4]:1.586963258139E-1)[&rate=5.459189181019499E-4]:2.28465547367E-2,(132[&rate=5.459189181019499E-4]:1.058518739117E-1,129[&rate=5.459189181019499E-4]:1.031121478843E-1)[&rate=5.459189181019499E-4]:7.843073266621E-2)[&rate=5.459189181019499E-4]:3.907205673411E-1,69[&rate=5.459189181019499E-4]:7.202086533712E-1)[&rate=5.459189181019499E-4]:1.8838789485E-2,118[&rate=5.459189181019499E-4]:7.280885387466E-1)[&rate=5.459189181019499E-4]:6.035872790398E-1,((65[&rate=5.459189181019499E-4]:1.851568444898E-1,((60[&rate=5.459189181019499E-4]:1.479552561933E-1,64[&rate=5.459189181019499E-4]:2.986401877E-1)[&rate=5.459189181019499E-4]:2.01528554429E-2,62[&rate=5.459189181019499E-4]:3.598889335539E-1)[&rate=5.459189181019499E-4]:1.704873285359E-2)[&rate=5.459189181019499E-4]:4.429329294923E-1,(61[&rate=5.459189181019499E-4]:1.367658573028E-1,63[&rate=5.459189181019499E-4]:9.566996689175E-2)[&rate=5.459189181019499E-4]:6.83104738597E-1)[&rate=5.459189181019499E-4]:5.118052218865E-1)[&rate=5.459189181019499E-4]:1.139101171617E-1,128[&rate=5.459189181019499E-4]:1.305859907551E0)[&rate=5.459189181019499E-4]:2.324568073856E-1,127[&rate=5.459189181019499E-4]:2.57667287932E0)[&rate=5.459189181019499E-4]:1.594855105444E-1,((36[&rate=5.459189181019499E-4]:9.253033721993E-3,121[&rate=5.459189181019499E-4]:2.088705088516E0)[&rate=5.459189181019499E-4]:4.799825099919E-2,35[&rate=5.459189181019499E-4]:1.067594225543E-2)[&rate=5.459189181019499E-4]:1.583591599375E-1)[&rate=5.459189181019499E-4]:1.305395165688E-1,((((49[&rate=5.459189181019499E-4]:2.211997742712E-1,50[&rate=5.459189181019499E-4]:2.211997742712E-1)[&rate=5.459189181019499E-4]:4.140938617182E-1,((44[&rate=5.459189181019499E-4]:2.726542677088E-2,47[&rate=5.459189181019499E-4]:3.272990764513E-2)[&rate=5.459189181019499E-4]:6.129751919854E-1,51[&rate=5.459189181019499E-4]:6.183826952591E-1)[&rate=5.459189181019499E-4]:2.237542160457E-2)[&rate=5.459189181019499E-4]:3.677688863102E-2,((43[&rate=5.459189181019499E-4]:5.142051532253E-1,46[&rate=5.459189181019499E-4]:5.142051532253E-1)[&rate=5.459189181019499E-4]:2.751287248999E-2,(41[&rate=5.459189181019499E-4]:2.651714513395E-1,(48[&rate=5.459189181019499E-4]:2.279558976109E-1,42[&rate=5.459189181019499E-4]:1.897045314907E-1)[&rate=5.459189181019499E-4]:8.093140072306E-2)[&rate=5.459189181019499E-4]:2.219017656328E-1)[&rate=5.459189181019499E-4]:1.631393841509E-1)[&rate=5.459189181019499E-4]:2.884736098444E-2,45[&rate=5.459189181019499E-4]:7.255080495392E-1)[&rate=5.459189181019499E-4]:3.294374802189E-1)[&rate=5.459189181019499E-4]:5.416615891074E-1)[&rate=5.459189181019499E-4]:3.305756292855E-2,34[&rate=5.459189181019499E-4]:1.128007216765E-2)[&rate=5.459189181019499E-4]:1.079328272621E-2,(((((52[&rate=5.459189181019499E-4]:5.68103109714E-1,((134[&rate=5.459189181019499E-4]:3.39023405163E-1,137[&rate=5.459189181019499E-4]:4.102562818752E-1)[&rate=5.459189181019499E-4]:4.827875122047E-1,133[&rate=5.459189181019499E-4]:8.519479036688E-1)[&rate=5.459189181019499E-4]:4.90037981702E-1)[&rate=5.459189181019499E-4]:4.198321460296E-2,(103[&rate=5.459189181019499E-4]:6.727088088519E-1,(29[&rate=5.459189181019499E-4]:6.778516919849E-1,(5[&rate=5.459189181019499E-4]:1.03242165669E-1,12[&rate=5.459189181019499E-4]:1.415983300525E-1)[&rate=5.459189181019499E-4]:4.294040468639E-1)[&rate=5.459189181019499E-4]:2.277338291958E-1)[&rate=5.459189181019499E-4]:1.601671250026E0)[&rate=5.459189181019499E-4]:3.573099576964E-1,(((71[&rate=5.459189181019499E-4]:3.944040522519E-1,((77[&rate=5.459189181019499E-4]:2.993580293466E-1,73[&rate=5.459189181019499E-4]:3.048374814013E-1)[&rate=5.459189181019499E-4]:6.196079738484E-2,(((79[&rate=5.459189181019499E-4]:1.326567054884E-1,(72[&rate=5.459189181019499E-4]:7.544978775791E-2,78[&rate=5.459189181019499E-4]:9.736759597722E-2)[&rate=5.459189181019499E-4]:3.528910951115E-2)[&rate=5.459189181019499E-4]:5.8167669278E-2,82[&rate=5.459189181019499E-4]:1.990435528484E-1)[&rate=5.459189181019499E-4]:1.188462500905E-1,(80[&rate=5.459189181019499E-4]:1.164919890556E-1,81[&rate=5.459189181019499E-4]:1.164919890556E-1)[&rate=5.459189181019499E-4]:1.84959457719E-1)[&rate=5.459189181019499E-4]:1.603176351843E-2)[&rate=5.459189181019499E-4]:9.609892415061E-2)[&rate=5.459189181019499E-4]:3.155813642499E-1,(75[&rate=5.459189181019499E-4]:4.786464867236E-1,((74[&rate=5.459189181019499E-4]:4.43587272071E-1,76[&rate=5.459189181019499E-4]:4.43587272071E-1)[&rate=5.459189181019499E-4]:2.644180924607E-3,70[&rate=5.459189181019499E-4]:4.078752886122E-1)[&rate=5.459189181019499E-4]:3.241503372798E-2)[&rate=5.459189181019499E-4]:2.99832080463E-1)[&rate=5.459189181019499E-4]:8.950906487984E-1,53[&rate=5.459189181019499E-4]:9.271061573729E-1)[&rate=5.459189181019499E-4]:3.20934033291E-2)[&rate=5.459189181019499E-4]:3.387623109788E-1,125[&rate=5.459189181019499E-4]:1.08757935802E0)[&rate=5.459189181019499E-4]:2.491689999518E-1,((57[&rate=5.459189181019499E-4]:4.37099738066E-1,((((54[&rate=5.459189181019499E-4]:3.421304018345E-1,59[&rate=5.459189181019499E-4]:3.803817679547E-1)[&rate=5.459189181019499E-4]:1.491721306942E-2,(58[&rate=5.459189181019499E-4]:3.865169620238E-1,55[&rate=5.459189181019499E-4]:3.591945576521E-1)[&rate=5.459189181019499E-4]:2.790770206046E-2)[&rate=5.459189181019499E-4]:1.646777284687E-2,56[&rate=5.459189181019499E-4]:4.035700325594E-1)[&rate=5.459189181019499E-4]:4.845514742877E-3,37[&rate=5.459189181019499E-4]:4.548636347341E-1)[&rate=5.459189181019499E-4]:1.775522901496E-2)[&rate=5.459189181019499E-4]:2.250831819913E-1,68[&rate=5.459189181019499E-4]:6.102703517512E-1)[&rate=5.459189181019499E-4]:5.598113395534E-1)[&rate=5.459189181019499E-4]:2.627259999916E-1)[&rate=5.459189181019499E-4]:7.615789738726E-2)[&rate=5.459189181019499E-4]:1.119865588274E-2)[&rate=5.459189181019499E-4]:9.465752208671E-3,32[&rate=5.459189181019499E-4]:9.697785215344E-2);
tree STATE_67590000 [&joint=-20954.490577086788,lnP=-20954.490577086788] = [&R] ((32[&rate=5.532751442724397E-4]:2.470611941698E-3,(((((((59[&rate=5.532751442724397E-4]:2.679139372565E-1,((56[&rate=5.532751442724397E-4]:1.847852796724E-1,55[&rate=5.532751442724397E-4]:1.847852796724E-1)[&rate=5.532751442724397E-4]:3.944353456567E-2,(((54[&rate=5.532751442724397E-4]:1.673114429326E-1,57[&rate=5.532751442724397E-4]:2.082950494899E-1)[&rate=5.532751442724397E-4]:6.75221456256E-3,58[&rate=5.532751442724397E-4]:2.314407066754E-1)[&rate=5.532751442724397E-4]:1.970668419921E-2,37[&rate=5.532751442724397E-4]:2.702730739348E-1)[&rate=5.532751442724397E-4]:4.038277351515E-4)[&rate=5.532751442724397E-4]:3.548840170684E-2)[&rate=5.532751442724397E-4]:3.450897778435E-1,68[&rate=5.532751442724397E-4]:5.638233872311E-1)[&rate=5.532751442724397E-4]:5.504618623234E-1,125[&rate=5.532751442724397E-4]:1.280951916221E0)[&rate=5.532751442724397E-4]:5.815204794543E-2,((53[&rate=5.532751442724397E-4]:7.690544879689E-1,((75[&rate=5.532751442724397E-4]:6.051154855854E-1,((70[&rate=5.532751442724397E-4]:3.070199414999E-1,76[&rate=5.532751442724397E-4]:3.453761058833E-1)[&rate=5.532751442724397E-4]:1.87737726396E-2,74[&rate=5.532751442724397E-4]:3.641498785229E-1)[&rate=5.532751442724397E-4]:2.409656070625E-1)[&rate=5.532751442724397E-4]:1.015140187593E-1,(((80[&rate=5.532751442724397E-4]:1.299416498802E-2,81[&rate=5.532751442724397E-4]:1.299416498802E-2)[&rate=5.532751442724397E-4]:3.566064417189E-1,73[&rate=5.532751442724397E-4]:4.189156752E-1)[&rate=5.532751442724397E-4]:1.013999641574E-1,((((78[&rate=5.532751442724397E-4]:1.071383655932E-1,72[&rate=5.532751442724397E-4]:8.522055737384E-2)[&rate=5.532751442724397E-4]:1.914931836539E-1,82[&rate=5.532751442724397E-4]:3.068507273291E-1)[&rate=5.532751442724397E-4]:2.981016579652E-3,79[&rate=5.532751442724397E-4]:3.016125658267E-1)[&rate=5.532751442724397E-4]:4.725755162462E-2,(77[&rate=5.532751442724397E-4]:3.777830960907E-1,71[&rate=5.532751442724397E-4]:3.147693974606E-1)[&rate=5.532751442724397E-4]:6.703459716718E-3)[&rate=5.532751442724397E-4]:1.303496314953E-1)[&rate=5.532751442724397E-4]:1.863138649872E-1)[&rate=5.532751442724397E-4]:8.088880422363E-1)[&rate=5.532751442724397E-4]:5.69458934374E-2,(((103[&rate=5.532751442724397E-4]:4.799020651803E-1,(29[&rate=5.532751442724397E-4]:4.535798311457E-1,(5[&rate=5.532751442724397E-4]:9.56908951198E-2,12[&rate=5.532751442724397E-4]:1.340470595033E-1)[&rate=5.532751442724397E-4]:2.126834565739E-1)[&rate=5.532751442724397E-4]:2.591989463634E-1)[&rate=5.532751442724397E-4]:1.585876856691E0,52[&rate=5.532751442724397E-4]:4.014851873102E-1)[&rate=5.532751442724397E-4]:2.226707895959E-1,(134[&rate=5.532751442724397E-4]:3.772778059446E-1,(133[&rate=5.532751442724397E-4]:3.707028262552E-1,137[&rate=5.532751442724397E-4]:4.117987166662E-1)[&rate=5.532751442724397E-4]:3.671196599059E-2)[&rate=5.532751442724397E-4]:9.906239603173E-1)[&rate=5.532751442724397E-4]:2.100411258115E-1)[&rate=5.532751442724397E-4]:7.234860964216E-1)[&rate=5.532751442724397E-4]:1.524312633263E-1,(66[&rate=5.532751442724397E-4]:2.086431608205E-1,(((119[&rate=5.532751442724397E-4]:1.773712243677E0,(((138[&rate=5.532751442724397E-4]:1.57373288127E-1,136[&rate=5.532751442724397E-4]:2.586643881184E-2)[&rate=5.532751442724397E-4]:4.298624244948E-1,135[&rate=5.532751442724397E-4]:3.872357126217E-1)[&rate=5.532751442724397E-4]:7.998649466139E-1,126[&rate=5.532751442724397E-4]:7.493433420713E-1)[&rate=5.532751442724397E-4]:2.38666378962E-1)[&rate=5.532751442724397E-4]:1.453903337277E-1,120[&rate=5.532751442724397E-4]:1.823212166446E0)[&rate=5.532751442724397E-4]:3.013361186195E-1,(((124[&rate=5.532751442724397E-4]:1.873158253096E-1,123[&rate=5.532751442724397E-4]:1.900480657467E-1)[&rate=5.532751442724397E-4]:4.07386143308E-2,122[&rate=5.532751442724397E-4]:2.307866800775E-1)[&rate=5.532751442724397E-4]:3.297998655804E-1,67[&rate=5.532751442724397E-4]:5.931399531718E-2)[&rate=5.532751442724397E-4]:1.282479883784E-1)[&rate=5.532751442724397E-4]:2.108117712496E-2)[&rate=5.532751442724397E-4]:5.685047622334E-1)[&rate=5.532751442724397E-4]:8.252939032067E-2,((38[&rate=5.532751442724397E-4]:8.036476173487E-1,((((97[&rate=5.532751442724397E-4]:4.477111970037E-1,147[&rate=5.532751442724397E-4]:5.761264975503E-1)[&rate=5.532751442724397E-4]:3.190129584384E-2,(101[&rate=5.532751442724397E-4]:6.602633054275E-1,(((((((83[&rate=5.532751442724397E-4]:7.04642893383E-2,(((86[&rate=5.532751442724397E-4]:5.229685561785E-2,85[&rate=5.532751442724397E-4]:5.229685561785E-2)[&rate=5.532751442724397E-4]:1.521223661952E-2,84[&rate=5.532751442724397E-4]:6.750909223737E-2)[&rate=5.532751442724397E-4]:2.43331750702E-3,93[&rate=5.532751442724397E-4]:8.364103988141E-2)[&rate=5.532751442724397E-4]:5.218795939034E-4)[&rate=5.532751442724397E-4]:2.8281502997E-2,87[&rate=5.532751442724397E-4]:9.874579233529E-2)[&rate=5.532751442724397E-4]:1.053089602881E-1,((90[&rate=5.532751442724397E-4]:9.291443646979E-2,91[&rate=5.532751442724397E-4]:9.291443646979E-2)[&rate=5.532751442724397E-4]:6.231252589866E-2,92[&rate=5.532751442724397E-4]:1.552269623685E-1)[&rate=5.532751442724397E-4]:6.2526420392E-2)[&rate=5.532751442724397E-4]:2.008600430428E-1,(88[&rate=5.532751442724397E-4]:1.268939186496E-1,89[&rate=5.532751442724397E-4]:1.405925487866E-1)[&rate=5.532751442724397E-4]:2.780208770166E-1)[&rate=5.532751442724397E-4]:5.22852888743E-1,3[&rate=5.532751442724397E-4]:3.880416570121E-1)[&rate=5.532751442724397E-4]:2.997983965545E-1,(18[&rate=5.532751442724397E-4]:7.235736238922E-1,((10[&rate=5.532751442724397E-4]:4.332486521149E-1,15[&rate=5.532751442724397E-4]:4.716048164983E-1)[&rate=5.532751442724397E-4]:1.677510201922E-1,6[&rate=5.532751442724397E-4]:5.845613161427E-1)[&rate=5.532751442724397E-4]:7.599860911931E-2)[&rate=5.532751442724397E-4]:7.933492282511E-2)[&rate=5.532751442724397E-4]:8.490042064614E-1,((((((148[&rate=5.532751442724397E-4]:2.314803011771E-1,143[&rate=5.532751442724397E-4]:2.287405751497E-1)[&rate=5.532751442724397E-4]:3.664316225258E-1,(((106[&rate=5.532751442724397E-4]:1.926579352062E-1,111[&rate=5.532751442724397E-4]:2.090962913705E-1)[&rate=5.532751442724397E-4]:7.869010275001E-2,139[&rate=5.532751442724397E-4]:4.631288598739E-1)[&rate=5.532751442724397E-4]:1.461280063409E-1,116[&rate=5.532751442724397E-4]:3.572020716943E-1)[&rate=5.532751442724397E-4]:2.023536876249E-1)[&rate=5.532751442724397E-4]:3.634459421074E-1,((115[&rate=5.532751442724397E-4]:5.416029012959E-1,(19[&rate=5.532751442724397E-4]:2.460567917276E-1,13[&rate=5.532751442724397E-4]:2.077006273439E-1)[&rate=5.532751442724397E-4]:4.160940547739E-1)[&rate=5.532751442724397E-4]:1.989046862649E-1,((107[&rate=5.532751442724397E-4]:3.886550119364E-1,109[&rate=5.532751442724397E-4]:4.078330941281E-1)[&rate=5.532751442724397E-4]:8.139212107082E-2,(108[&rate=5.532751442724397E-4]:2.592594230475E-1,(114[&rate=5.532751442724397E-4]:4.974017776025E-3,104[&rate=5.532751442724397E-4]:6.52479903788E-2)[&rate=5.532751442724397E-4]:1.967511586961E-1)[&rate=5.532751442724397E-4]:2.080479839323E-1)[&rate=5.532751442724397E-4]:3.307344271563E-1)[&rate=5.532751442724397E-4]:1.824941138658E-1)[&rate=5.532751442724397E-4]:2.666192785743E-1,((17[&rate=5.532751442724397E-4]:5.710587846063E-1,14[&rate=5.532751442724397E-4]:5.327026202226E-1)[&rate=5.532751442724397E-4]:2.015131841786E-1,((113[&rate=5.532751442724397E-4]:6.586553579105E-1,((110[&rate=5.532751442724397E-4]:5.359538547991E-1,105[&rate=5.532751442724397E-4]:5.1403604658E-1)[&rate=5.532751442724397E-4]:7.563104739156E-2,117[&rate=5.532751442724397E-4]:6.19804080273E-1)[&rate=5.532751442724397E-4]:4.159100366514E-2)[&rate=5.532751442724397E-4]:5.987939386404E-2,((30[&rate=5.532751442724397E-4]:1.787573055539E-1,4[&rate=5.532751442724397E-4]:6.154565827835E-3)[&rate=5.532751442724397E-4]:4.568439207426E-1,(9[&rate=5.532751442724397E-4]:4.559826931119E-1,112[&rate=5.532751442724397E-4]:4.64201871194E-1)[&rate=5.532751442724397E-4]:5.633086195163E-2)[&rate=5.532751442724397E-4]:1.980020186289E-1)[&rate=5.532751442724397E-4]:1.568105262657E-2)[&rate=5.532751442724397E-4]:5.375969564217E-1)[&rate=5.532751442724397E-4]:1.125104667676E-1,(((((21[&rate=5.532751442724397E-4]:5.188171813038E-1,28[&rate=5.532751442724397E-4]:5.434747155503E-1)[&rate=5.532751442724397E-4]:1.84555922474E-1,24[&rate=5.532751442724397E-4]:7.225511859695E-1)[&rate=5.532751442724397E-4]:9.862233657899E-2,1[&rate=5.532751442724397E-4]:4.03516047403E-2)[&rate=5.532751442724397E-4]:3.662052403055E-1,102[&rate=5.532751442724397E-4]:2.573492723765E-2)[&rate=5.532751442724397E-4]:1.676820031964E-1,((140[&rate=5.532751442724397E-4]:4.273673899807E-1,11[&rate=5.532751442724397E-4]:4.465454721724E-1)[&rate=5.532751442724397E-4]:2.554098008182E-1,(23[&rate=5.532751442724397E-4]:5.944548060481E-1,(20[&rate=5.532751442724397E-4]:3.324617394318E-1,25[&rate=5.532751442724397E-4]:3.516398216235E-1)[&rate=5.532751442724397E-4]:2.537738885342E-1)[&rate=5.532751442724397E-4]:1.924319737917E-1)[&rate=5.532751442724397E-4]:5.57215082101E-1)[&rate=5.532751442724397E-4]:1.169336944168E-1)[&rate=5.532751442724397E-4]:8.332677402014E-2,(((141[&rate=5.532751442724397E-4]:8.864311025243E-2,145[&rate=5.532751442724397E-4]:9.138283628001E-2)[&rate=5.532751442724397E-4]:2.917643817331E-1,144[&rate=5.532751442724397E-4]:3.776677659582E-1)[&rate=5.532751442724397E-4]:7.032797610267E-2,142[&rate=5.532751442724397E-4]:4.534751941158E-1)[&rate=5.532751442724397E-4]:1.186777547221E0)[&rate=5.532751442724397E-4]:1.459065871845E-1)[&rate=5.532751442724397E-4]:1.26158771427E-1)[&rate=5.532751442724397E-4]:8.6355159778E-1)[&rate=5.532751442724397E-4]:8.794456013272E-2,((98[&rate=5.532751442724397E-4]:5.392299332027E-1,(96[&rate=5.532751442724397E-4]:3.862522984244E-1,99[&rate=5.532751442724397E-4]:4.217714241073E-1)[&rate=5.532751442724397E-4]:1.393164325927E-1)[&rate=5.532751442724397E-4]:1.156986601393E-1,((100[&rate=5.532751442724397E-4]:3.552761505037E-1,94[&rate=5.532751442724397E-4]:3.552761505037E-1)[&rate=5.532751442724397E-4]:1.163949315027E-1,95[&rate=5.532751442724397E-4]:5.563705355584E-1)[&rate=5.532751442724397E-4]:1.094870195323E-1)[&rate=5.532751442724397E-4]:1.120820115508E-1)[&rate=5.532751442724397E-4]:7.824083523712E-3,((146[&rate=5.532751442724397E-4]:6.82442405245E-1,((((26[&rate=5.532751442724397E-4]:4.381749909134E-1,(7[&rate=5.532751442724397E-4]:2.189609475789E-1,8[&rate=5.532751442724397E-4]:2.189609475789E-1)[&rate=5.532751442724397E-4]:1.12364728266E-1)[&rate=5.532751442724397E-4]:2.835682314374E-1,(22[&rate=5.532751442724397E-4]:3.248572294269E-1,27[&rate=5.532751442724397E-4]:3.412955855912E-1)[&rate=5.532751442724397E-4]:3.859270888142E-1)[&rate=5.532751442724397E-4]:4.006657724864E-3,31[&rate=5.532751442724397E-4]:7.69585496514E-1)[&rate=5.532751442724397E-4]:2.198154399392E-2,2[&rate=5.532751442724397E-4]:5.641697802339E-1)[&rate=5.532751442724397E-4]:1.954779848606E0)[&rate=5.532751442724397E-4]:2.483447863906E-2,(40[&rate=5.532751442724397E-4]:5.051313155111E-1,(16[&rate=5.532751442724397E-4]:2.469943502163E0,39[&rate=5.532751442724397E-4]:3.844505760453E-1)[&rate=5.532751442724397E-4]:1.206807394658E-1)[&rate=5.532751442724397E-4]:8.192698913803E-2)[&rate=5.532751442724397E-4]:5.936108322104E-2)[&rate=5.532751442724397E-4]:2.255342404075E-1)[&rate=5.532751442724397E-4]:1.895126216492E-1,((((36[&rate=5.532751442724397E-4]:3.234675290952E-2,127[&rate=5.532751442724397E-4]:2.552894698115E0)[&rate=5.532751442724397E-4]:2.561688190868E-2,35[&rate=5.532751442724397E-4]:1.138829235245E-2)[&rate=5.532751442724397E-4]:1.59041511417E-1,(((((62[&rate=5.532751442724397E-4]:2.664526148177E-1,60[&rate=5.532751442724397E-4]:7.467179289992E-2)[&rate=5.532751442724397E-4]:6.910288317499E-2,(64[&rate=5.532751442724397E-4]:2.918201952899E-1,65[&rate=5.532751442724397E-4]:1.411352637832E-1)[&rate=5.532751442724397E-4]:2.639412291702E-3)[&rate=5.532751442724397E-4]:1.529458765062E-1,(61[&rate=5.532751442724397E-4]:2.12313427319E-1,63[&rate=5.532751442724397E-4]:1.71217536908E-1)[&rate=5.532751442724397E-4]:2.761879471798E-1)[&rate=5.532751442724397E-4]:8.676476542339E-1,((((129[&rate=5.532751442724397E-4]:1.976988610277E-1,(131[&rate=5.532751442724397E-4]:8.890156513518E-2,130[&rate=5.532751442724397E-4]:8.616183910782E-2)[&rate=5.532751442724397E-4]:1.115370219198E-1)[&rate=5.532751442724397E-4]:1.739182863206E-2,132[&rate=5.532751442724397E-4]:2.178304156871E-1)[&rate=5.532751442724397E-4]:2.234749426899E-1,(118[&rate=5.532751442724397E-4]:5.62454543957E-1,69[&rate=5.532751442724397E-4]:5.734134480666E-1)[&rate=5.532751442724397E-4]:1.309738976253E-2)[&rate=5.532751442724397E-4]:7.221167561191E-1,128[&rate=5.532751442724397E-4]:1.157942662441E0)[&rate=5.532751442724397E-4]:5.848033889412E-2)[&rate=5.532751442724397E-4]:3.158279824325E-1,(45[&rate=5.532751442724397E-4]:6.39179145643E-1,((((42[&rate=5.532751442724397E-4]:3.268387931924E-1,41[&rate=5.532751442724397E-4]:3.213743123181E-1)[&rate=5.532751442724397E-4]:8.1249216298E-2,48[&rate=5.532751442724397E-4]:4.463393756106E-1)[&rate=5.532751442724397E-4]:4.858623393921E-2,(46[&rate=5.532751442724397E-4]:4.331209524744E-1,43[&rate=5.532751442724397E-4]:4.331209524744E-1)[&rate=5.532751442724397E-4]:7.273361882395E-2)[&rate=5.532751442724397E-4]:1.335052636039E-1,((50[&rate=5.532751442724397E-4]:3.77173004427E-1,49[&rate=5.532751442724397E-4]:3.77173004427E-1)[&rate=5.532751442724397E-4]:1.820361489601E-1,((47[&rate=5.532751442724397E-4]:3.865856495875E-1,51[&rate=5.532751442724397E-4]:3.59263245216E-1)[&rate=5.532751442724397E-4]:6.935709507225E-2,44[&rate=5.532751442724397E-4]:4.504782637855E-1)[&rate=5.532751442724397E-4]:1.360532939731E-1)[&rate=5.532751442724397E-4]:4.736379626935E-2)[&rate=5.532751442724397E-4]:8.016032052181E-3)[&rate=5.532751442724397E-4]:1.196756258337E-1)[&rate=5.532751442724397E-4]:1.669459432891E-1)[&rate=5.532751442724397E-4]:1.650037262714E-3,121[&rate=5.532751442724397E-4]:2.298107238292E0)[&rate=5.532751442724397E-4]:2.187149514502E-1)[&rate=5.532751442724397E-4]:4.688825208923E-1)[&rate=5.532751442724397E-4]:1.966122276453E-2,34[&rate=5.532751442724397E-4]:1.632483750906E-2)[&rate=5.532751442724397E-4]:8.063582651729E-3)[&rate=5.532751442724397E-4]:1.36791043795E-2,33[&rate=5.532751442724397E-4]:2.162916837591E-2);
tree STATE_67680000 [&joint=-20961.43399426362,lnP=-20961.43399426362] = [&R] ((34[&rate=6.108547865257542E-4]:2.387255700797E-2,32[&rate=6.108547865257542E-4]:1.954748788885E-3)[&rate=6.108547865257542E-4]:3.75965960528E-2,(33[&rate=6.108547865257542E-4]:2.322929590425E-3,((((38[&rate=6.108547865257542E-4]:8.739763616769E-1,((((100[&rate=6.108547865257542E-4]:5.173476246949E-2,94[&rate=6.108547865257542E-4]:5.173476246949E-2)[&rate=6.108547865257542E-4]:2.112148818615E-1,95[&rate=6.108547865257542E-4]:3.47649097883E-1)[&rate=6.108547865257542E-4]:2.868770357102E-1,(97[&rate=6.108547865257542E-4]:3.38685991789E-1,((99[&rate=6.108547865257542E-4]:4.697445904313E-1,96[&rate=6.108547865257542E-4]:4.342254647485E-1)[&rate=6.108547865257542E-4]:7.694849747404E-2,98[&rate=6.108547865257542E-4]:5.248351644081E-1)[&rate=6.108547865257542E-4]:1.330437929334E-2)[&rate=6.108547865257542E-4]:8.545762814299E-2)[&rate=6.108547865257542E-4]:9.165197844845E-2,(((16[&rate=6.108547865257542E-4]:2.490005008385E0,(39[&rate=6.108547865257542E-4]:3.993886192813E-1,(2[&rate=6.108547865257542E-4]:8.029222069669E-1,((22[&rate=6.108547865257542E-4]:5.324204529141E-1,27[&rate=6.108547865257542E-4]:5.488588090785E-1)[&rate=6.108547865257542E-4]:9.268433567947E-2,(((7[&rate=6.108547865257542E-4]:2.060095691788E-1,8[&rate=6.108547865257542E-4]:2.060095691788E-1)[&rate=6.108547865257542E-4]:1.674211450129E-1,26[&rate=6.108547865257542E-4]:4.802800292602E-1)[&rate=6.108547865257542E-4]:1.162562767946E-1,31[&rate=6.108547865257542E-4]:6.403719224932E-1)[&rate=6.108547865257542E-4]:3.95273866485E-2)[&rate=6.108547865257542E-4]:3.504201580993E-1)[&rate=6.108547865257542E-4]:1.553192215144E0)[&rate=6.108547865257542E-4]:5.123462986328E-3)[&rate=6.108547865257542E-4]:4.355983256022E-2,((101[&rate=6.108547865257542E-4]:8.032851979092E-1,(((102[&rate=6.108547865257542E-4]:1.938672667472E-1,(((25[&rate=6.108547865257542E-4]:6.804732182239E-1,23[&rate=6.108547865257542E-4]:6.695143141142E-1)[&rate=6.108547865257542E-4]:1.125434250459E-1,(20[&rate=6.108547865257542E-4]:6.357715128512E-1,(11[&rate=6.108547865257542E-4]:5.397328081734E-1,140[&rate=6.108547865257542E-4]:5.205547259817E-1)[&rate=6.108547865257542E-4]:1.932637591064E-2)[&rate=6.108547865257542E-4]:1.380670482269E-1)[&rate=6.108547865257542E-4]:4.388859394212E-1,(1[&rate=6.108547865257542E-4]:2.130344285054E-1,(24[&rate=6.108547865257542E-4]:9.3205613932E-1,(28[&rate=6.108547865257542E-4]:7.277671666674E-1,21[&rate=6.108547865257542E-4]:7.03109632421E-1)[&rate=6.108547865257542E-4]:2.097684247073E-1)[&rate=6.108547865257542E-4]:6.180020699365E-2)[&rate=6.108547865257542E-4]:2.380462363773E-1)[&rate=6.108547865257542E-4]:1.236085196726E-1)[&rate=6.108547865257542E-4]:1.743412506038E-2,(((141[&rate=6.108547865257542E-4]:6.715519558246E-2,(145[&rate=6.108547865257542E-4]:5.818810178299E-2,144[&rate=6.108547865257542E-4]:5.270864972805E-2)[&rate=6.108547865257542E-4]:1.170681982705E-2)[&rate=6.108547865257542E-4]:9.138087868717E-2,142[&rate=6.108547865257542E-4]:1.612758002972E-1)[&rate=6.108547865257542E-4]:1.202806093117E0,(((116[&rate=6.108547865257542E-4]:5.70977943336E-1,(((111[&rate=6.108547865257542E-4]:1.050448214373E-1,106[&rate=6.108547865257542E-4]:8.860646527289E-2)[&rate=6.108547865257542E-4]:2.81680466745E-3,139[&rate=6.108547865257542E-4]:2.832040918581E-1)[&rate=6.108547865257542E-4]:4.654017815487E-1,(148[&rate=6.108547865257542E-4]:2.868089164579E-1,143[&rate=6.108547865257542E-4]:2.840691904306E-1)[&rate=6.108547865257542E-4]:2.48098326812E-1)[&rate=6.108547865257542E-4]:7.442686444981E-2)[&rate=6.108547865257542E-4]:7.14714780595E-2,((109[&rate=6.108547865257542E-4]:4.864669384596E-1,((114[&rate=6.108547865257542E-4]:7.058494165253E-2,104[&rate=6.108547865257542E-4]:1.308589142553E-1)[&rate=6.108547865257542E-4]:3.108346488108E-1,(108[&rate=6.108547865257542E-4]:4.154343343974E-1,107[&rate=6.108547865257542E-4]:4.181740604248E-1)[&rate=6.108547865257542E-4]:2.35195026413E-2)[&rate=6.108547865257542E-4]:2.559529320177E-2)[&rate=6.108547865257542E-4]:6.303004445615E-2,((19[&rate=6.108547865257542E-4]:4.978135563799E-1,13[&rate=6.108547865257542E-4]:4.594573919962E-1)[&rate=6.108547865257542E-4]:6.850608173902E-2,115[&rate=6.108547865257542E-4]:4.457716929134E-1)[&rate=6.108547865257542E-4]:2.427323520782E-2)[&rate=6.108547865257542E-4]:1.724044932743E-1)[&rate=6.108547865257542E-4]:1.174301895602E-1,((((30[&rate=6.108547865257542E-4]:3.993027339067E-1,4[&rate=6.108547865257542E-4]:2.266999941807E-1)[&rate=6.108547865257542E-4]:2.999924151103E-1,((17[&rate=6.108547865257542E-4]:2.18316477455E-1,14[&rate=6.108547865257542E-4]:1.799603130713E-1)[&rate=6.108547865257542E-4]:3.55213162969E-1,(112[&rate=6.108547865257542E-4]:5.187392101873E-1,9[&rate=6.108547865257542E-4]:5.105200321052E-1)[&rate=6.108547865257542E-4]:1.643426585297E-2)[&rate=6.108547865257542E-4]:4.905317982589E-2)[&rate=6.108547865257542E-4]:4.255749906608E-2,113[&rate=6.108547865257542E-4]:6.267841549323E-1)[&rate=6.108547865257542E-4]:8.219901379878E-3,(117[&rate=6.108547865257542E-4]:4.450203672874E-1,(110[&rate=6.108547865257542E-4]:4.328093641184E-1,105[&rate=6.108547865257542E-4]:4.108915558993E-1)[&rate=6.108547865257542E-4]:3.991825086739E-3)[&rate=6.108547865257542E-4]:1.927234150523E-1)[&rate=6.108547865257542E-4]:2.070673354655E-1)[&rate=6.108547865257542E-4]:3.494077619103E-1)[&rate=6.108547865257542E-4]:9.379484085917E-2)[&rate=6.108547865257542E-4]:1.95749654E-1,((3[&rate=6.108547865257542E-4]:5.890452895995E-1,((88[&rate=6.108547865257542E-4]:5.785570740184E-2,89[&rate=6.108547865257542E-4]:7.155433753886E-2)[&rate=6.108547865257542E-4]:2.322593546834E-1,((((93[&rate=6.108547865257542E-4]:8.184661285919E-2,(85[&rate=6.108547865257542E-4]:3.580170299699E-2,84[&rate=6.108547865257542E-4]:3.580170299699E-2)[&rate=6.108547865257542E-4]:3.234627972519E-2)[&rate=6.108547865257542E-4]:2.431115163141E-3,(83[&rate=6.108547865257542E-4]:1.257692604499E-2,86[&rate=6.108547865257542E-4]:1.257692604499E-2)[&rate=6.108547865257542E-4]:5.800217184033E-2)[&rate=6.108547865257542E-4]:1.086847538654E-1,((90[&rate=6.108547865257542E-4]:5.423236073216E-3,91[&rate=6.108547865257542E-4]:5.423236073216E-3)[&rate=6.108547865257542E-4]:2.673703344827E-2,92[&rate=6.108547865257542E-4]:3.216026952148E-2)[&rate=6.108547865257542E-4]:1.608022123663E-1)[&rate=6.108547865257542E-4]:2.041352120462E-2,87[&rate=6.108547865257542E-4]:1.996773729554E-1)[&rate=6.108547865257542E-4]:9.043768912988E-2)[&rate=6.108547865257542E-4]:8.386562549114E-1)[&rate=6.108547865257542E-4]:4.232808035886E-2,((10[&rate=6.108547865257542E-4]:5.534349281592E-1,15[&rate=6.108547865257542E-4]:5.917910925427E-1)[&rate=6.108547865257542E-4]:1.255783824321E-1,(18[&rate=6.108547865257542E-4]:5.611884568483E-1,6[&rate=6.108547865257542E-4]:4.981747582181E-1)[&rate=6.108547865257542E-4]:1.644001962089E-1)[&rate=6.108547865257542E-4]:2.085321005185E-2)[&rate=6.108547865257542E-4]:7.729379498218E-1)[&rate=6.108547865257542E-4]:4.017136041566E-1)[&rate=6.108547865257542E-4]:6.048011617185E-1,(147[&rate=6.108547865257542E-4]:4.397255034264E-1,146[&rate=6.108547865257542E-4]:5.02567033481E-1)[&rate=6.108547865257542E-4]:5.257374638778E-2)[&rate=6.108547865257542E-4]:1.314971419396E-2)[&rate=6.108547865257542E-4]:7.919015572383E-2,40[&rate=6.108547865257542E-4]:5.272620705517E-1)[&rate=6.108547865257542E-4]:5.957177919494E-2)[&rate=6.108547865257542E-4]:3.554485228594E-1)[&rate=6.108547865257542E-4]:4.368582394022E-1,((127[&rate=6.108547865257542E-4]:2.684550833956E0,((121[&rate=6.108547865257542E-4]:2.122164014353E0,36[&rate=6.108547865257542E-4]:4.271195955874E-2)[&rate=6.108547865257542E-4]:1.822990454662E-2,35[&rate=6.108547865257542E-4]:1.43665216396E-2)[&rate=6.108547865257542E-4]:1.030610246455E-1)[&rate=6.108547865257542E-4]:1.182607220296E-1,(((((64[&rate=6.108547865257542E-4]:4.312921890543E-1,(62[&rate=6.108547865257542E-4]:3.097346285407E-1,65[&rate=6.108547865257542E-4]:1.179538066229E-1)[&rate=6.108547865257542E-4]:1.626534509247E-1)[&rate=6.108547865257542E-4]:2.607280452431E-2,60[&rate=6.108547865257542E-4]:3.066800620719E-1)[&rate=6.108547865257542E-4]:1.883887769371E-1,(61[&rate=6.108547865257542E-4]:3.685627026789E-1,63[&rate=6.108547865257542E-4]:3.274668122679E-1)[&rate=6.108547865257542E-4]:3.182869582478E-1)[&rate=6.108547865257542E-4]:7.776132162229E-1,((69[&rate=6.108547865257542E-4]:5.898932797994E-1,(118[&rate=6.108547865257542E-4]:5.025364438968E-1,(129[&rate=6.108547865257542E-4]:2.038826239686E-1,((131[&rate=6.108547865257542E-4]:7.868150044765E-2,130[&rate=6.108547865257542E-4]:7.59417744203E-2)[&rate=6.108547865257542E-4]:1.581640180751E-2,132[&rate=6.108547865257542E-4]:9.449790225517E-2)[&rate=6.108547865257542E-4]:1.121244477408E-1)[&rate=6.108547865257542E-4]:1.616675185583E-1)[&rate=6.108547865257542E-4]:7.639793179293E-2)[&rate=6.108547865257542E-4]:8.380213641455E-1,128[&rate=6.108547865257542E-4]:1.277229712438E0)[&rate=6.108547865257542E-4]:4.750713731433E-2)[&rate=6.108547865257542E-4]:3.071360665174E-1,(45[&rate=6.108547865257542E-4]:7.541357011829E-1,((((48[&rate=6.108547865257542E-4]:3.257087024281E-1,41[&rate=6.108547865257542E-4]:2.819928554336E-1)[&rate=6.108547865257542E-4]:1.740832435718E-2,42[&rate=6.108547865257542E-4]:3.04865660665E-1)[&rate=6.108547865257542E-4]:2.915948441812E-2,(43[&rate=6.108547865257542E-4]:3.60786847225E-1,46[&rate=6.108547865257542E-4]:3.60786847225E-1)[&rate=6.108547865257542E-4]:2.24186257269E-2)[&rate=6.108547865257542E-4]:9.738986196884E-2,((51[&rate=6.108547865257542E-4]:4.257281152999E-1,(47[&rate=6.108547865257542E-4]:1.27207403692E-1,44[&rate=6.108547865257542E-4]:1.217429228178E-1)[&rate=6.108547865257542E-4]:3.258431159794E-1)[&rate=6.108547865257542E-4]:2.085148136754E-2,(50[&rate=6.108547865257542E-4]:3.950280081522E-1,49[&rate=6.108547865257542E-4]:3.950280081522E-1)[&rate=6.108547865257542E-4]:4.608710764099E-2)[&rate=6.108547865257542E-4]:6.693333881746E-3)[&rate=6.108547865257542E-4]:2.817370875736E-1)[&rate=6.108547865257542E-4]:1.043410027955E-1)[&rate=6.108547865257542E-4]:1.325824753325E-1)[&rate=6.108547865257542E-4]:4.72780886249E-1)[&rate=6.108547865257542E-4]:1.334246175534E-1,((((((37[&rate=6.108547865257542E-4]:3.289788208148E-1,((58[&rate=6.108547865257542E-4]:2.179751168579E-1,54[&rate=6.108547865257542E-4]:1.605980676775E-1)[&rate=6.108547865257542E-4]:4.025907370189E-2,57[&rate=6.108547865257542E-4]:2.418407479368E-1)[&rate=6.108547865257542E-4]:5.161894719495E-2)[&rate=6.108547865257542E-4]:9.198956080214E-3,59[&rate=6.108547865257542E-4]:2.999264107748E-1)[&rate=6.108547865257542E-4]:3.494664541432E-2,56[&rate=6.108547865257542E-4]:3.266763348775E-1)[&rate=6.108547865257542E-4]:5.78901477997E-2,55[&rate=6.108547865257542E-4]:3.845664826772E-1)[&rate=6.108547865257542E-4]:3.36549337089E-1,68[&rate=6.108547865257542E-4]:6.801322132089E-1)[&rate=6.108547865257542E-4]:1.015785669871E-1,((((((134[&rate=6.108547865257542E-4]:3.439820163791E-1,133[&rate=6.108547865257542E-4]:3.741190026802E-1)[&rate=6.108547865257542E-4]:9.888432925828E-3,137[&rate=6.108547865257542E-4]:4.251033260171E-1)[&rate=6.108547865257542E-4]:9.133150041085E-1,((((80[&rate=6.108547865257542E-4]:1.232161630441E-1,81[&rate=6.108547865257542E-4]:1.232161630441E-1)[&rate=6.108547865257542E-4]:4.076884750269E-1,((82[&rate=6.108547865257542E-4]:3.258541521022E-1,(72[&rate=6.108547865257542E-4]:2.081958388344E-1,78[&rate=6.108547865257542E-4]:2.301136470538E-1)[&rate=6.108547865257542E-4]:8.752132696639E-2)[&rate=6.108547865257542E-4]:1.550195767995E-3,79[&rate=6.108547865257542E-4]:3.191851697881E-1)[&rate=6.108547865257542E-4]:2.199386463651E-1)[&rate=6.108547865257542E-4]:8.73724529399E-3,(73[&rate=6.108547865257542E-4]:5.317104962467E-1,(71[&rate=6.108547865257542E-4]:3.493586572729E-1,77[&rate=6.108547865257542E-4]:4.12372355903E-1)[&rate=6.108547865257542E-4]:1.138586882889E-1)[&rate=6.108547865257542E-4]:5.724645561137E-2)[&rate=6.108547865257542E-4]:2.343514163315E-1,(75[&rate=6.108547865257542E-4]:4.943587533441E-1,(70[&rate=6.108547865257542E-4]:3.906332361838E-1,(74[&rate=6.108547865257542E-4]:4.15604303759E-1,76[&rate=6.108547865257542E-4]:4.15604303759E-1)[&rate=6.108547865257542E-4]:1.338509680821E-2)[&rate=6.108547865257542E-4]:6.53693527769E-2)[&rate=6.108547865257542E-4]:3.289496148454E-1)[&rate=6.108547865257542E-4]:4.38397633169E-1)[&rate=6.108547865257542E-4]:3.449827626298E-2,53[&rate=6.108547865257542E-4]:5.497412190094E-1)[&rate=6.108547865257542E-4]:6.187777650795E-2,(52[&rate=6.108547865257542E-4]:2.939434277159E-1,(103[&rate=6.108547865257542E-4]:4.955905788375E-1,(29[&rate=6.108547865257542E-4]:7.152287484958E-1,(5[&rate=6.108547865257542E-4]:1.625183315556E-1,12[&rate=6.108547865257542E-4]:2.00874495939E-1)[&rate=6.108547865257542E-4]:4.075049374883E-1)[&rate=6.108547865257542E-4]:1.323854267042E-2)[&rate=6.108547865257542E-4]:1.462646583439E0)[&rate=6.108547865257542E-4]:3.258722891128E-1)[&rate=6.108547865257542E-4]:3.426181172105E-1,125[&rate=6.108547865257542E-4]:7.438545990666E-1)[&rate=6.108547865257542E-4]:2.045228477962E-1)[&rate=6.108547865257542E-4]:6.079036296933E-1)[&rate=6.108547865257542E-4]:1.926955031843E-2,((66[&rate=6.108547865257542E-4]:1.569137421119E-1,(((((138[&rate=6.108547865257542E-4]:2.539263152201E-1,136[&rate=6.108547865257542E-4]:1.224194659049E-1)[&rate=6.108547865257542E-4]:4.099318000701E-1,135[&rate=6.108547865257542E-4]:4.638581152902E-1)[&rate=6.108547865257542E-4]:1.059321160285E-1,120[&rate=6.108547865257542E-4]:8.218450258392E-1)[&rate=6.108547865257542E-4]:1.350214464088E-2,119[&rate=6.108547865257542E-4]:9.312375814389E-1)[&rate=6.108547865257542E-4]:4.832802400759E-1,126[&rate=6.108547865257542E-4]:6.28815298871E-1)[&rate=6.108547865257542E-4]:7.752726329259E-1)[&rate=6.108547865257542E-4]:1.767069284624E-1,(((123[&rate=6.108547865257542E-4]:1.233707507785E-2,124[&rate=6.108547865257542E-4]:9.604834640728E-3)[&rate=6.108547865257542E-4]:1.463907436085E-1,122[&rate=6.108547865257542E-4]:1.587278186863E-1)[&rate=6.108547865257542E-4]:5.176477702537E-1,67[&rate=6.108547865257542E-4]:1.751030385994E-1)[&rate=6.108547865257542E-4]:1.585176319749E-1)[&rate=6.108547865257542E-4]:5.275426518612E-1)[&rate=6.108547865257542E-4]:2.061166194936E-2)[&rate=6.108547865257542E-4]:4.270786730598E-2);
tree STATE_67770000 [&joint=-20959.117634339058,lnP=-20959.117634339058] = [&R] ((33[&rate=5.279598547180896E-4]:4.79429205045E-2,(((((38[&rate=5.279598547180896E-4]:7.472993021712E-1,(((((97[&rate=5.279598547180896E-4]:3.538290657452E-1,98[&rate=5.279598547180896E-4]:5.532826176577E-1)[&rate=5.279598547180896E-4]:2.923390507887E-2,(((100[&rate=5.279598547180896E-4]:4.071879494581E-1,94[&rate=5.279598547180896E-4]:4.071879494581E-1)[&rate=5.279598547180896E-4]:4.790644757859E-2,95[&rate=5.279598547180896E-4]:5.397938505888E-1)[&rate=5.279598547180896E-4]:5.222707455918E-2,(101[&rate=5.279598547180896E-4]:1.207964976116E0,((((10[&rate=5.279598547180896E-4]:3.745185199712E-1,15[&rate=5.279598547180896E-4]:4.128746843546E-1)[&rate=5.279598547180896E-4]:1.677034684575E-1,(18[&rate=5.279598547180896E-4]:5.462849777102E-1,6[&rate=5.279598547180896E-4]:4.832712790801E-1)[&rate=5.279598547180896E-4]:4.25123531842E-2)[&rate=5.279598547180896E-4]:2.121092289492E-1,(3[&rate=5.279598547180896E-4]:2.477349987492E-1,((88[&rate=5.279598547180896E-4]:1.015322636564E-1,89[&rate=5.279598547180896E-4]:1.152308937934E-1)[&rate=5.279598547180896E-4]:3.696953006317E-1,(((93[&rate=5.279598547180896E-4]:1.768225063712E-1,(83[&rate=5.279598547180896E-4]:1.561698378478E-1,(85[&rate=5.279598547180896E-4]:9.573058723053E-2,(86[&rate=5.279598547180896E-4]:8.219265417137E-2,84[&rate=5.279598547180896E-4]:8.219265417137E-2)[&rate=5.279598547180896E-4]:1.353793305917E-2)[&rate=5.279598547180896E-4]:6.043925061727E-2)[&rate=5.279598547180896E-4]:6.954038386343E-3)[&rate=5.279598547180896E-4]:2.301299551312E-2,87[&rate=5.279598547180896E-4]:1.861368717473E-1)[&rate=5.279598547180896E-4]:4.033227672028E-2,((90[&rate=5.279598547180896E-4]:9.771689416632E-2,91[&rate=5.279598547180896E-4]:9.771689416632E-2)[&rate=5.279598547180896E-4]:8.007758437267E-2,92[&rate=5.279598547180896E-4]:1.77794478539E-1)[&rate=5.279598547180896E-4]:6.237330006557E-2)[&rate=5.279598547180896E-4]:2.447584158205E-1)[&rate=5.279598547180896E-4]:3.162334618583E-1)[&rate=5.279598547180896E-4]:4.381030679439E-1)[&rate=5.279598547180896E-4]:7.780880376563E-1,(((((17[&rate=5.279598547180896E-4]:3.361428132984E-1,14[&rate=5.279598547180896E-4]:2.977866489147E-1)[&rate=5.279598547180896E-4]:4.385211664628E-1,(110[&rate=5.279598547180896E-4]:4.032175754055E-1,105[&rate=5.279598547180896E-4]:3.812997671864E-1)[&rate=5.279598547180896E-4]:3.276107879174E-1)[&rate=5.279598547180896E-4]:2.06970550334E-2,((113[&rate=5.279598547180896E-4]:5.866199172793E-1,(9[&rate=5.279598547180896E-4]:5.675903253983E-1,(30[&rate=5.279598547180896E-4]:1.884993745053E-1,4[&rate=5.279598547180896E-4]:1.589663477925E-2)[&rate=5.279598547180896E-4]:5.023786221259E-1)[&rate=5.279598547180896E-4]:1.081041379893E-2)[&rate=5.279598547180896E-4]:1.516354906698E-1,117[&rate=5.279598547180896E-4]:7.409951339766E-1)[&rate=5.279598547180896E-4]:1.874946246191E-2)[&rate=5.279598547180896E-4]:6.60163020607E-1,((((19[&rate=5.279598547180896E-4]:6.242572580639E-1,13[&rate=5.279598547180896E-4]:5.859010936802E-1)[&rate=5.279598547180896E-4]:1.276067776423E-1,115[&rate=5.279598547180896E-4]:6.313160905006E-1)[&rate=5.279598547180896E-4]:2.102643501935E-2,((112[&rate=5.279598547180896E-4]:3.082506365271E-1,(114[&rate=5.279598547180896E-4]:1.461081299424E-2,104[&rate=5.279598547180896E-4]:7.488478559702E-2)[&rate=5.279598547180896E-4]:2.11448042711E-1)[&rate=5.279598547180896E-4]:2.42199090227E-1,((107[&rate=5.279598547180896E-4]:3.546315107121E-1,109[&rate=5.279598547180896E-4]:3.738095929039E-1)[&rate=5.279598547180896E-4]:3.952925386685E-2,108[&rate=5.279598547180896E-4]:3.914210385516E-1)[&rate=5.279598547180896E-4]:1.34371153956E-1)[&rate=5.279598547180896E-4]:1.840845795878E-1)[&rate=5.279598547180896E-4]:5.752642107144E-1,((116[&rate=5.279598547180896E-4]:6.28327735151E-1,(106[&rate=5.279598547180896E-4]:3.44065206662E-1,(111[&rate=5.279598547180896E-4]:3.196766394385E-1,139[&rate=5.279598547180896E-4]:4.950191051918E-1)[&rate=5.279598547180896E-4]:4.082692338792E-2)[&rate=5.279598547180896E-4]:3.445365010918E-1)[&rate=5.279598547180896E-4]:5.111733956182E-2,(148[&rate=5.279598547180896E-4]:2.244965604403E-1,143[&rate=5.279598547180896E-4]:2.21756834413E-1)[&rate=5.279598547180896E-4]:4.933046786562E-1)[&rate=5.279598547180896E-4]:5.481616615216E-1)[&rate=5.279598547180896E-4]:1.073693739617E-1)[&rate=5.279598547180896E-4]:8.562189081465E-2,(((144[&rate=5.279598547180896E-4]:5.626551636267E-1,(145[&rate=5.279598547180896E-4]:3.78560639204E-1,141[&rate=5.279598547180896E-4]:3.758209131764E-1)[&rate=5.279598547180896E-4]:1.895739764777E-1)[&rate=5.279598547180896E-4]:3.282103440769E-1,142[&rate=5.279598547180896E-4]:8.963449597586E-1)[&rate=5.279598547180896E-4]:7.210038391956E-1,(((((28[&rate=5.279598547180896E-4]:6.395319056482E-1,21[&rate=5.279598547180896E-4]:6.148743714018E-1)[&rate=5.279598547180896E-4]:1.936690853776E-1,1[&rate=5.279598547180896E-4]:4.689962116287E-2)[&rate=5.279598547180896E-4]:4.837160726257E-2,24[&rate=5.279598547180896E-4]:8.760931462337E-1)[&rate=5.279598547180896E-4]:5.245261902071E-1,102[&rate=5.279598547180896E-4]:2.389755008244E-1)[&rate=5.279598547180896E-4]:1.579425096304E-2,((11[&rate=5.279598547180896E-4]:5.109115257482E-1,140[&rate=5.279598547180896E-4]:4.917334435565E-1)[&rate=5.279598547180896E-4]:9.525138679145E-2,((25[&rate=5.279598547180896E-4]:3.834431318999E-1,20[&rate=5.279598547180896E-4]:3.642650497082E-1)[&rate=5.279598547180896E-4]:3.73835172891E-2,23[&rate=5.279598547180896E-4]:4.098677450794E-1)[&rate=5.279598547180896E-4]:2.812266743095E-1)[&rate=5.279598547180896E-4]:7.143602639053E-1)[&rate=5.279598547180896E-4]:1.160037047009E-1)[&rate=5.279598547180896E-4]:5.804372260466E-2)[&rate=5.279598547180896E-4]:3.784865128374E-2)[&rate=5.279598547180896E-4]:7.467785977947E-1)[&rate=5.279598547180896E-4]:2.178758457303E-1)[&rate=5.279598547180896E-4]:1.424559337299E-3)[&rate=5.279598547180896E-4]:5.492513325395E-2,(99[&rate=5.279598547180896E-4]:5.591460062646E-1,96[&rate=5.279598547180896E-4]:5.236268805817E-1)[&rate=5.279598547180896E-4]:1.001535732231E-1)[&rate=5.279598547180896E-4]:1.731931433574E-2,16[&rate=5.279598547180896E-4]:2.611838595897E0)[&rate=5.279598547180896E-4]:5.540353519173E-2,((146[&rate=5.279598547180896E-4]:6.860045512336E-1,((22[&rate=5.279598547180896E-4]:2.808972837373E-1,27[&rate=5.279598547180896E-4]:2.973356399017E-1)[&rate=5.279598547180896E-4]:5.376615228934E-1,((31[&rate=5.279598547180896E-4]:7.447663577733E-1,2[&rate=5.279598547180896E-4]:5.173690974993E-1)[&rate=5.279598547180896E-4]:1.280161849887E-1,((7[&rate=5.279598547180896E-4]:2.287196300379E-1,8[&rate=5.279598547180896E-4]:2.287196300379E-1)[&rate=5.279598547180896E-4]:2.195626484342E-1,26[&rate=5.279598547180896E-4]:5.551315935406E-1)[&rate=5.279598547180896E-4]:2.738153327831E-1)[&rate=5.279598547180896E-4]:5.70784416664E-4)[&rate=5.279598547180896E-4]:1.876555707923E0)[&rate=5.279598547180896E-4]:1.38023432398E-3,((147[&rate=5.279598547180896E-4]:4.789766874196E-1,39[&rate=5.279598547180896E-4]:4.215996382392E-1)[&rate=5.279598547180896E-4]:1.115058213614E-1,40[&rate=5.279598547180896E-4]:5.331054596006E-1)[&rate=5.279598547180896E-4]:3.406074672202E-2)[&rate=5.279598547180896E-4]:1.4582998649E-2)[&rate=5.279598547180896E-4]:2.338561081286E-1)[&rate=5.279598547180896E-4]:5.274739772063E-1,((((((65[&rate=5.279598547180896E-4]:1.905926773414E-1,((64[&rate=5.279598547180896E-4]:2.06451328855E-1,60[&rate=5.279598547180896E-4]:5.576639734828E-2)[&rate=5.279598547180896E-4]:4.4359258577E-2,62[&rate=5.279598547180896E-4]:2.91906477843E-1)[&rate=5.279598547180896E-4]:9.04670214161E-2)[&rate=5.279598547180896E-4]:2.048495250077E-1,(61[&rate=5.279598547180896E-4]:3.423926124454E-1,63[&rate=5.279598547180896E-4]:3.012967220344E-1)[&rate=5.279598547180896E-4]:2.448304118214E-1)[&rate=5.279598547180896E-4]:9.319868377134E-1,128[&rate=5.279598547180896E-4]:1.379483834583E0)[&rate=5.279598547180896E-4]:4.667173009668E-3,(69[&rate=5.279598547180896E-4]:7.316533507585E-1,(118[&rate=5.279598547180896E-4]:6.188310243948E-1,(((130[&rate=5.279598547180896E-4]:1.739065438765E-1,132[&rate=5.279598547180896E-4]:1.766462699038E-1)[&rate=5.279598547180896E-4]:2.939965196074E-3,129[&rate=5.279598547180896E-4]:1.768465090726E-1)[&rate=5.279598547180896E-4]:8.123413819654E-2,131[&rate=5.279598547180896E-4]:2.608203732964E-1)[&rate=5.279598547180896E-4]:2.237640757558E-1)[&rate=5.279598547180896E-4]:1.01863422254E-1)[&rate=5.279598547180896E-4]:8.031825883411E-1)[&rate=5.279598547180896E-4]:2.599699500715E-1,((51[&rate=5.279598547180896E-4]:5.910913869885E-1,((((50[&rate=5.279598547180896E-4]:2.884323472105E-1,49[&rate=5.279598547180896E-4]:2.884323472105E-1)[&rate=5.279598547180896E-4]:1.1474493106E-1,47[&rate=5.279598547180896E-4]:4.359641635163E-1)[&rate=5.279598547180896E-4]:1.638462362979E-1,44[&rate=5.279598547180896E-4]:5.943459189399E-1)[&rate=5.279598547180896E-4]:5.29098780182E-4,(((41[&rate=5.279598547180896E-4]:2.409210861694E-1,(42[&rate=5.279598547180896E-4]:2.454290159576E-1,48[&rate=5.279598547180896E-4]:2.836803820779E-1)[&rate=5.279598547180896E-4]:9.565510859879E-4)[&rate=5.279598547180896E-4]:1.338995795202E-1,46[&rate=5.279598547180896E-4]:4.294654744325E-1)[&rate=5.279598547180896E-4]:9.60519968648E-3,43[&rate=5.279598547180896E-4]:4.39070674119E-1)[&rate=5.279598547180896E-4]:1.612688244754E-1)[&rate=5.279598547180896E-4]:1.807429276562E-2)[&rate=5.279598547180896E-4]:5.942727122489E-2,45[&rate=5.279598547180896E-4]:6.696443412735E-1)[&rate=5.279598547180896E-4]:2.010804040994E-1)[&rate=5.279598547180896E-4]:1.56595412366E-1,((36[&rate=5.279598547180896E-4]:3.199145025794E-2,(121[&rate=5.279598547180896E-4]:2.051360413854E0,127[&rate=5.279598547180896E-4]:2.492456304265E0)[&rate=5.279598547180896E-4]:6.008309119879E-2)[&rate=5.279598547180896E-4]:2.120605981189E-1,35[&rate=5.279598547180896E-4]:1.974767059111E-1)[&rate=5.279598547180896E-4]:7.447254083132E-2)[&rate=5.279598547180896E-4]:4.004585861195E-1)[&rate=5.279598547180896E-4]:2.491204362598E-2,(66[&rate=5.279598547180896E-4]:2.657841175513E-1,((((122[&rate=5.279598547180896E-4]:1.574445684239E-1,123[&rate=5.279598547180896E-4]:1.574445684239E-1)[&rate=5.279598547180896E-4]:1.348542461519E-2,124[&rate=5.279598547180896E-4]:1.68197752602E-1)[&rate=5.279598547180896E-4]:5.389904405678E-1,67[&rate=5.279598547180896E-4]:2.086478832663E-1)[&rate=5.279598547180896E-4]:5.462633628339E-2,(((119[&rate=5.279598547180896E-4]:7.153946126389E-1,120[&rate=5.279598547180896E-4]:6.195042016801E-1)[&rate=5.279598547180896E-4]:3.097044044674E-1,(135[&rate=5.279598547180896E-4]:4.770341740048E-1,(138[&rate=5.279598547180896E-4]:2.235006135867E-1,136[&rate=5.279598547180896E-4]:9.199376427148E-2)[&rate=5.279598547180896E-4]:4.535335604181E-1)[&rate=5.279598547180896E-4]:2.001196376221E-1)[&rate=5.279598547180896E-4]:7.491014736986E-1,126[&rate=5.279598547180896E-4]:9.884979681612E-1)[&rate=5.279598547180896E-4]:5.219504410735E-1)[&rate=5.279598547180896E-4]:2.509898001654E-3)[&rate=5.279598547180896E-4]:4.315357589366E-1)[&rate=5.279598547180896E-4]:3.786754054171E-2,(((((((134[&rate=5.279598547180896E-4]:3.294304602097E-1,133[&rate=5.279598547180896E-4]:3.595674465109E-1)[&rate=5.279598547180896E-4]:6.931773620743E-2,137[&rate=5.279598547180896E-4]:4.699810731293E-1)[&rate=5.279598547180896E-4]:9.91231026913E-1,((103[&rate=5.279598547180896E-4]:6.091860799717E-1,(29[&rate=5.279598547180896E-4]:5.505043140605E-1,(5[&rate=5.279598547180896E-4]:2.446114047748E-1,12[&rate=5.279598547180896E-4]:2.829675691583E-1)[&rate=5.279598547180896E-4]:1.606874298337E-1)[&rate=5.279598547180896E-4]:2.9155847824E-1)[&rate=5.279598547180896E-4]:1.647559856253E0,52[&rate=5.279598547180896E-4]:5.924522016634E-1)[&rate=5.279598547180896E-4]:5.378123231114E-2)[&rate=5.279598547180896E-4]:6.007910045364E-3,((((73[&rate=5.279598547180896E-4]:4.051733971355E-1,((72[&rate=5.279598547180896E-4]:1.634387310523E-3,78[&rate=5.279598547180896E-4]:2.355219552984E-2)[&rate=5.279598547180896E-4]:3.201691443582E-1,(79[&rate=5.279598547180896E-4]:3.10679968117E-1,82[&rate=5.279598547180896E-4]:3.188991461991E-1)[&rate=5.279598547180896E-4]:3.304137177101E-2)[&rate=5.279598547180896E-4]:2.035616683671E-2)[&rate=5.279598547180896E-4]:3.67079096991E-2,(71[&rate=5.279598547180896E-4]:2.86748897007E-1,77[&rate=5.279598547180896E-4]:3.497625956371E-1)[&rate=5.279598547180896E-4]:8.66392591428E-2)[&rate=5.279598547180896E-4]:9.35217594348E-2,(80[&rate=5.279598547180896E-4]:2.053740045099E-1,81[&rate=5.279598547180896E-4]:2.053740045099E-1)[&rate=5.279598547180896E-4]:2.807139932664E-1)[&rate=5.279598547180896E-4]:1.43819883223E-1,(75[&rate=5.279598547180896E-4]:4.991864551808E-1,(70[&rate=5.279598547180896E-4]:3.932613385162E-1,(74[&rate=5.279598547180896E-4]:3.767060580651E-1,76[&rate=5.279598547180896E-4]:3.767060580651E-1)[&rate=5.279598547180896E-4]:5.491144483458E-2)[&rate=5.279598547180896E-4]:6.756895228115E-2)[&rate=5.279598547180896E-4]:1.800364943117E-1)[&rate=5.279598547180896E-4]:7.112847318281E-1)[&rate=5.279598547180896E-4]:2.957727671494E-2,53[&rate=5.279598547180896E-4]:6.736218994234E-1)[&rate=5.279598547180896E-4]:3.402635717833E-1,125[&rate=5.279598547180896E-4]:8.035029575455E-1)[&rate=5.279598547180896E-4]:5.565327850886E-1,(((((54[&rate=5.279598547180896E-4]:2.138112010127E-1,57[&rate=5.279598547180896E-4]:2.5479480757E-1)[&rate=5.279598547180896E-4]:3.750198580875E-2,(55[&rate=5.279598547180896E-4]:2.462116769964E-1,56[&rate=5.279598547180896E-4]:2.462116769964E-1)[&rate=5.279598547180896E-4]:3.515615463366E-2)[&rate=5.279598547180896E-4]:1.405924059544E-2,(37[&rate=5.279598547180896E-4]:2.272461794266E-1,58[&rate=5.279598547180896E-4]:2.081204963665E-1)[&rate=5.279598547180896E-4]:1.146289802307E-1)[&rate=5.279598547180896E-4]:8.339029893837E-2,59[&rate=5.279598547180896E-4]:3.870140924754E-1)[&rate=5.279598547180896E-4]:3.693439468776E-1,68[&rate=5.279598547180896E-4]:7.071777114841E-1)[&rate=5.279598547180896E-4]:4.861913644832E-1)[&rate=5.279598547180896E-4]:8.953897883457E-2)[&rate=5.279598547180896E-4]:1.702181747539E-1,32[&rate=5.279598547180896E-4]:2.047408493437E-2)[&rate=5.279598547180896E-4]:2.198938351541E-2)[&rate=5.279598547180896E-4]:3.564956236056E-2,34[&rate=5.279598547180896E-4]:1.000308390294E-1);
tree STATE_67860000 [&joint=-20967.74494555441,lnP=-20967.74494555441] = [&R] ((33[&rate=5.84296988789675E-4]:7.304764494052E-2,(((122[&rate=5.84296988789675E-4]:2.943364181604E-1,(124[&rate=5.84296988789675E-4]:1.704731703349E-1,123[&rate=5.84296988789675E-4]:1.73205410772E-1)[&rate=5.84296988789675E-4]:1.211310073884E-1)[&rate=5.84296988789675E-4]:5.170994624827E-1,67[&rate=5.84296988789675E-4]:3.101633303025E-1)[&rate=5.84296988789675E-4]:1.944868395352E-1,((119[&rate=5.84296988789675E-4]:1.852957657583E0,((135[&rate=5.84296988789675E-4]:4.888281643183E-1,(138[&rate=5.84296988789675E-4]:2.18975266976E-1,136[&rate=5.84296988789675E-4]:8.746841766082E-2)[&rate=5.84296988789675E-4]:4.698528973423E-1)[&rate=5.84296988789675E-4]:1.101403111875E-1,120[&rate=5.84296988789675E-4]:8.510232700263E-1)[&rate=5.84296988789675E-4]:9.060439765982E-1)[&rate=5.84296988789675E-4]:6.105199673757E-1,(126[&rate=5.84296988789675E-4]:1.555901799039E0,66[&rate=5.84296988789675E-4]:3.087276093536E-1)[&rate=5.84296988789675E-4]:1.218733032767E-1)[&rate=5.84296988789675E-4]:7.404925720732E-2)[&rate=5.84296988789675E-4]:4.478495298973E-1)[&rate=5.84296988789675E-4]:9.071686256049E-2,((((((((103[&rate=5.84296988789675E-4]:8.250292845945E-1,(29[&rate=5.84296988789675E-4]:5.508679107659E-1,(5[&rate=5.84296988789675E-4]:1.615550848507E-1,12[&rate=5.84296988789675E-4]:1.999112492342E-1)[&rate=5.84296988789675E-4]:2.441073464631E-1)[&rate=5.84296988789675E-4]:5.070380861575E-1)[&rate=5.84296988789675E-4]:1.568488606294E0,52[&rate=5.84296988789675E-4]:7.292241563272E-1)[&rate=5.84296988789675E-4]:4.210470930708E-2,((134[&rate=5.84296988789675E-4]:3.920626663987E-1,(137[&rate=5.84296988789675E-4]:4.350403814958E-1,133[&rate=5.84296988789675E-4]:3.939444910848E-1)[&rate=5.84296988789675E-4]:2.825516161511E-2)[&rate=5.84296988789675E-4]:1.072068565547E0,(((((((79[&rate=5.84296988789675E-4]:5.755213036225E-2,71[&rate=5.84296988789675E-4]:3.015487008822E-2)[&rate=5.84296988789675E-4]:9.8838748294E-2,(82[&rate=5.84296988789675E-4]:9.32735754237E-2,(78[&rate=5.84296988789675E-4]:5.69185930515E-2,72[&rate=5.84296988789675E-4]:3.500078483219E-2)[&rate=5.84296988789675E-4]:2.813580429013E-2)[&rate=5.84296988789675E-4]:7.133648131462E-2)[&rate=5.84296988789675E-4]:3.476156342932E-3,73[&rate=5.84296988789675E-4]:2.0096292541E-1)[&rate=5.84296988789675E-4]:1.336339048432E-1,(80[&rate=5.84296988789675E-4]:8.752298854202E-2,81[&rate=5.84296988789675E-4]:8.752298854202E-2)[&rate=5.84296988789675E-4]:1.977587732181E-1)[&rate=5.84296988789675E-4]:1.755339205145E-2,77[&rate=5.84296988789675E-4]:3.4667077025E-1)[&rate=5.84296988789675E-4]:2.918860867933E-1,(75[&rate=5.84296988789675E-4]:4.404690738507E-1,(70[&rate=5.84296988789675E-4]:3.508171916927E-1,(76[&rate=5.84296988789675E-4]:3.211100955374E-1,74[&rate=5.84296988789675E-4]:3.211100955374E-1)[&rate=5.84296988789675E-4]:6.806326053875E-2)[&rate=5.84296988789675E-4]:5.129571777457E-2)[&rate=5.84296988789675E-4]:2.035672352473E-1)[&rate=5.84296988789675E-4]:8.115691057971E-1,53[&rate=5.84296988789675E-4]:7.09142356283E-1)[&rate=5.84296988789675E-4]:3.046364995746E-3)[&rate=5.84296988789675E-4]:5.094342304421E-2)[&rate=5.84296988789675E-4]:3.942489341879E-1,125[&rate=5.84296988789675E-4]:9.469985648497E-1)[&rate=5.84296988789675E-4]:3.218438512404E-1,((((55[&rate=5.84296988789675E-4]:4.053732854831E-1,56[&rate=5.84296988789675E-4]:4.053732854831E-1)[&rate=5.84296988789675E-4]:1.191736444787E-2,((37[&rate=5.84296988789675E-4]:4.093483086339E-1,57[&rate=5.84296988789675E-4]:3.738291829508E-1)[&rate=5.84296988789675E-4]:1.980827123803E-3,(58[&rate=5.84296988789675E-4]:1.129622963799E-1,54[&rate=5.84296988789675E-4]:5.55852471996E-2)[&rate=5.84296988789675E-4]:2.792411563177E-1)[&rate=5.84296988789675E-4]:5.240960160506E-2)[&rate=5.84296988789675E-4]:1.607018761497E-1,59[&rate=5.84296988789675E-4]:5.861892473923E-1)[&rate=5.84296988789675E-4]:3.217688296362E-1,68[&rate=5.84296988789675E-4]:8.587777491596E-1)[&rate=5.84296988789675E-4]:2.433980002637E-1)[&rate=5.84296988789675E-4]:4.037345790224E-1,32[&rate=5.84296988789675E-4]:7.325818382425E-2)[&rate=5.84296988789675E-4]:8.146352608259E-3,34[&rate=5.84296988789675E-4]:1.033223446516E-1)[&rate=5.84296988789675E-4]:3.834194328701E-2,((38[&rate=5.84296988789675E-4]:1.004965918627E0,((((39[&rate=5.84296988789675E-4]:4.411265361668E-1,16[&rate=5.84296988789675E-4]:2.526619462284E0)[&rate=5.84296988789675E-4]:2.264770245359E-2,40[&rate=5.84296988789675E-4]:4.637742386204E-1)[&rate=5.84296988789675E-4]:1.087583702409E-1,(147[&rate=5.84296988789675E-4]:5.822548787041E-1,((97[&rate=5.84296988789675E-4]:4.081462042121E-1,(((((7[&rate=5.84296988789675E-4]:1.632492495724E-1,8[&rate=5.84296988789675E-4]:1.632492495724E-1)[&rate=5.84296988789675E-4]:4.283756241776E-1,26[&rate=5.84296988789675E-4]:6.984741888185E-1)[&rate=5.84296988789675E-4]:1.643007977039E-2,(31[&rate=5.84296988789675E-4]:7.298864750448E-1,(22[&rate=5.84296988789675E-4]:3.371609908137E-1,27[&rate=5.84296988789675E-4]:3.535993469781E-1)[&rate=5.84296988789675E-4]:3.379309636831E-1)[&rate=5.84296988789675E-4]:2.885340998248E-2)[&rate=5.84296988789675E-4]:2.933297426434E-1,2[&rate=5.84296988789675E-4]:8.246723673966E-1)[&rate=5.84296988789675E-4]:1.584525471948E0,(101[&rate=5.84296988789675E-4]:8.772804470345E-1,(((((87[&rate=5.84296988789675E-4]:2.74849585655E-1,(((90[&rate=5.84296988789675E-4]:3.429751068571E-2,91[&rate=5.84296988789675E-4]:3.429751068571E-2)[&rate=5.84296988789675E-4]:8.32954178994E-2,92[&rate=5.84296988789675E-4]:1.175929285851E-1)[&rate=5.84296988789675E-4]:4.104236726211E-2,((((84[&rate=5.84296988789675E-4]:1.870576443312E-2,86[&rate=5.84296988789675E-4]:1.870576443312E-2)[&rate=5.84296988789675E-4]:2.191044352028E-2,93[&rate=5.84296988789675E-4]:5.431483809042E-2)[&rate=5.84296988789675E-4]:4.052484071542E-2,85[&rate=5.84296988789675E-4]:8.114104866883E-2)[&rate=5.84296988789675E-4]:3.698614257812E-2,83[&rate=5.84296988789675E-4]:1.181271912469E-1)[&rate=5.84296988789675E-4]:2.680947446325E-2)[&rate=5.84296988789675E-4]:1.299129199448E-1)[&rate=5.84296988789675E-4]:1.112685371096E-2,(88[&rate=5.84296988789675E-4]:7.375628429505E-2,89[&rate=5.84296988789675E-4]:8.745491443206E-2)[&rate=5.84296988789675E-4]:2.122201550709E-1)[&rate=5.84296988789675E-4]:9.684553327107E-1,((10[&rate=5.84296988789675E-4]:3.252741919706E-1,15[&rate=5.84296988789675E-4]:3.63630356354E-1)[&rate=5.84296988789675E-4]:2.242922818506E-1,(18[&rate=5.84296988789675E-4]:4.255050400451E-1,6[&rate=5.84296988789675E-4]:3.62491341415E-1)[&rate=5.84296988789675E-4]:1.706367762418E-1)[&rate=5.84296988789675E-4]:2.336324215432E-1)[&rate=5.84296988789675E-4]:2.340068410072E-2,3[&rate=5.84296988789675E-4]:7.381064287803E-1)[&rate=5.84296988789675E-4]:7.653292417965E-1,(((145[&rate=5.84296988789675E-4]:1.511843317665E-1,(144[&rate=5.84296988789675E-4]:7.721303312758E-2,141[&rate=5.84296988789675E-4]:7.995275915493E-2)[&rate=5.84296988789675E-4]:6.849184658403E-2)[&rate=5.84296988789675E-4]:4.476118417831E-1,142[&rate=5.84296988789675E-4]:5.987961735497E-1)[&rate=5.84296988789675E-4]:8.307812460509E-1,((102[&rate=5.84296988789675E-4]:7.507187162932E-2,((((28[&rate=5.84296988789675E-4]:7.998570841741E-1,21[&rate=5.84296988789675E-4]:7.751995499276E-1)[&rate=5.84296988789675E-4]:3.503016041572E-2,1[&rate=5.84296988789675E-4]:4.858587472683E-2)[&rate=5.84296988789675E-4]:4.936203129705E-2,24[&rate=5.84296988789675E-4]:8.787698238321E-1)[&rate=5.84296988789675E-4]:1.360600767731E-1,((11[&rate=5.84296988789675E-4]:5.567475962293E-1,140[&rate=5.84296988789675E-4]:5.375695140376E-1)[&rate=5.84296988789675E-4]:1.175372357604E-1,(23[&rate=5.84296988789675E-4]:5.846623635095E-1,(20[&rate=5.84296988789675E-4]:4.379658682682E-1,25[&rate=5.84296988789675E-4]:4.571439504599E-1)[&rate=5.84296988789675E-4]:1.384773171593E-1)[&rate=5.84296988789675E-4]:1.745539753294E-1)[&rate=5.84296988789675E-4]:2.446546576566E-1)[&rate=5.84296988789675E-4]:2.218858066405E-1)[&rate=5.84296988789675E-4]:1.005431019705E-1,(((105[&rate=5.84296988789675E-4]:5.861295164141E-1,110[&rate=5.84296988789675E-4]:6.080473246332E-1)[&rate=5.84296988789675E-4]:2.437312093191E-1,(((117[&rate=5.84296988789675E-4]:7.028086109992E-1,((17[&rate=5.84296988789675E-4]:2.652141606298E-1,14[&rate=5.84296988789675E-4]:2.268579962461E-1)[&rate=5.84296988789675E-4]:3.243750751626E-1,(30[&rate=5.84296988789675E-4]:2.354578771184E-1,4[&rate=5.84296988789675E-4]:6.285513739236E-2)[&rate=5.84296988789675E-4]:4.308436874412E-1)[&rate=5.84296988789675E-4]:1.488358135629E-1)[&rate=5.84296988789675E-4]:6.7429992194E-2,9[&rate=5.84296988789675E-4]:7.592796990835E-1)[&rate=5.84296988789675E-4]:1.829784120278E-2,113[&rate=5.84296988789675E-4]:7.857967183684E-1)[&rate=5.84296988789675E-4]:7.146126763871E-2)[&rate=5.84296988789675E-4]:3.382382177663E-1,(((((19[&rate=5.84296988789675E-4]:4.901783495493E-1,13[&rate=5.84296988789675E-4]:4.518221851656E-1)[&rate=5.84296988789675E-4]:1.33296229014E-1,115[&rate=5.84296988789675E-4]:5.029266333577E-1)[&rate=5.84296988789675E-4]:2.565817899718E-1,(((112[&rate=5.84296988789675E-4]:1.859633437988E-1,114[&rate=5.84296988789675E-4]:1.037715629769E-1)[&rate=5.84296988789675E-4]:2.310762244294E-1,109[&rate=5.84296988789675E-4]:4.142998422009E-1)[&rate=5.84296988789675E-4]:4.364685659121E-2,(108[&rate=5.84296988789675E-4]:2.60729793788E-1,107[&rate=5.84296988789675E-4]:2.634695198153E-1)[&rate=5.84296988789675E-4]:1.75299096785E-1)[&rate=5.84296988789675E-4]:3.810137793319E-1)[&rate=5.84296988789675E-4]:6.574657279311E-2,((148[&rate=5.84296988789675E-4]:4.932682568035E-1,143[&rate=5.84296988789675E-4]:4.905285307762E-1)[&rate=5.84296988789675E-4]:3.093200122561E-1,((111[&rate=5.84296988789675E-4]:2.899538982961E-2,139[&rate=5.84296988789675E-4]:2.04337855583E-1)[&rate=5.84296988789675E-4]:3.985025592119E-1,(104[&rate=5.84296988789675E-4]:6.092672875847E-2,106[&rate=5.84296988789675E-4]:6.092672875847E-2)[&rate=5.84296988789675E-4]:3.501328641187E-1)[&rate=5.84296988789675E-4]:4.134464844015E-1)[&rate=5.84296988789675E-4]:6.10228914467E-2)[&rate=5.84296988789675E-4]:8.594175303036E-2,116[&rate=5.84296988789675E-4]:9.11196749153E-1)[&rate=5.84296988789675E-4]:2.021076737986E-1)[&rate=5.84296988789675E-4]:5.409137256595E-2)[&rate=5.84296988789675E-4]:7.387103535021E-3)[&rate=5.84296988789675E-4]:3.231733194694E-1)[&rate=5.84296988789675E-4]:3.765845024853E-1)[&rate=5.84296988789675E-4]:5.483557484743E-1)[&rate=5.84296988789675E-4]:2.671241906327E-2)[&rate=5.84296988789675E-4]:2.172743859801E-2,146[&rate=5.84296988789675E-4]:6.211304734112E-1)[&rate=5.84296988789675E-4]:2.396593534743E-2)[&rate=5.84296988789675E-4]:4.765477933756E-2)[&rate=5.84296988789675E-4]:2.252673398059E-1,(98[&rate=5.84296988789675E-4]:7.124566068342E-1,((99[&rate=5.84296988789675E-4]:5.448516549435E-1,96[&rate=5.84296988789675E-4]:5.093325292606E-1)[&rate=5.84296988789675E-4]:1.509485093981E-1,((94[&rate=5.84296988789675E-4]:2.578482648416E-1,100[&rate=5.84296988789675E-4]:2.578482648416E-1)[&rate=5.84296988789675E-4]:9.697091822618E-2,95[&rate=5.84296988789675E-4]:4.395186366199E-1)[&rate=5.84296988789675E-4]:2.453525659732E-1)[&rate=5.84296988789675E-4]:3.851436598983E-2)[&rate=5.84296988789675E-4]:2.137586423792E-1)[&rate=5.84296988789675E-4]:2.754719808893E-1)[&rate=5.84296988789675E-4]:4.943422408925E-1,(((121[&rate=5.84296988789675E-4]:1.463016830673E0,127[&rate=5.84296988789675E-4]:1.904112721084E0)[&rate=5.84296988789675E-4]:7.464671226241E-1,(36[&rate=5.84296988789675E-4]:5.704162313643E-2,35[&rate=5.84296988789675E-4]:1.046628067067E-2)[&rate=5.84296988789675E-4]:7.299027536591E-2)[&rate=5.84296988789675E-4]:1.91432207929E-1,((((((42[&rate=5.84296988789675E-4]:4.901938560035E-1,(41[&rate=5.84296988789675E-4]:3.747183825608E-1,48[&rate=5.84296988789675E-4]:4.184342295553E-1)[&rate=5.84296988789675E-4]:1.100109925684E-1)[&rate=5.84296988789675E-4]:1.14192315528E-1,46[&rate=5.84296988789675E-4]:6.535664994002E-1)[&rate=5.84296988789675E-4]:2.270344577539E-3,43[&rate=5.84296988789675E-4]:6.558368439777E-1)[&rate=5.84296988789675E-4]:3.875531217466E-2,(((44[&rate=5.84296988789675E-4]:1.142771035403E-1,47[&rate=5.84296988789675E-4]:1.197415844145E-1)[&rate=5.84296988789675E-4]:4.560694764887E-1,51[&rate=5.84296988789675E-4]:5.484886565317E-1)[&rate=5.84296988789675E-4]:4.142037392006E-2,(50[&rate=5.84296988789675E-4]:5.137319247362E-1,49[&rate=5.84296988789675E-4]:5.137319247362E-1)[&rate=5.84296988789675E-4]:7.071262484139E-2)[&rate=5.84296988789675E-4]:7.736072132911E-2)[&rate=5.84296988789675E-4]:2.862992351316E-2,45[&rate=5.84296988789675E-4]:7.150253583542E-1)[&rate=5.84296988789675E-4]:2.468134661108E-1,((((((130[&rate=5.84296988789675E-4]:1.010144680474E-1,131[&rate=5.84296988789675E-4]:1.037541940748E-1)[&rate=5.84296988789675E-4]:1.691254254843E-1,(132[&rate=5.84296988789675E-4]:1.431124881082E-1,129[&rate=5.84296988789675E-4]:1.403727620808E-1)[&rate=5.84296988789675E-4]:1.297671314509E-1)[&rate=5.84296988789675E-4]:2.695838495164E-1,69[&rate=5.84296988789675E-4]:6.876689485277E-1)[&rate=5.84296988789675E-4]:1.496618093911E-1,118[&rate=5.84296988789675E-4]:8.263718538092E-1)[&rate=5.84296988789675E-4]:7.189741740781E-1,((((62[&rate=5.84296988789675E-4]:2.067351284606E-1,64[&rate=5.84296988789675E-4]:1.656392380496E-1)[&rate=5.84296988789675E-4]:1.260120284901E-1,60[&rate=5.84296988789675E-4]:1.40966335033E-1)[&rate=5.84296988789675E-4]:7.061883248459E-3,65[&rate=5.84296988789675E-4]:1.480282182815E-1)[&rate=5.84296988789675E-4]:1.726193930628E-1,(61[&rate=5.84296988789675E-4]:5.101933238414E-2,63[&rate=5.84296988789675E-4]:9.923441973094E-3)[&rate=5.84296988789675E-4]:4.614091008779E-1)[&rate=5.84296988789675E-4]:1.032917594625E0)[&rate=5.84296988789675E-4]:1.041298830686E-1,128[&rate=5.84296988789675E-4]:1.509749883559E0)[&rate=5.84296988789675E-4]:2.254851531977E-1)[&rate=5.84296988789675E-4]:6.842085049694E-2)[&rate=5.84296988789675E-4]:6.220539490388E-1)[&rate=5.84296988789675E-4]:1.077352735644E-1)[&rate=5.84296988789675E-4]:3.853857572677E-2);
tree STATE_67950000 [&joint=-20951.308571352994,lnP=-20951.308571352994] = [&R] (33[&rate=6.811137675283907E-4]:1.810304468557E-2,(32[&rate=6.811137675283907E-4]:1.697163962279E-3,((((((122[&rate=6.811137675283907E-4]:1.503414162114E-1,124[&rate=6.811137675283907E-4]:1.476091757743E-1)[&rate=6.811137675283907E-4]:1.531104696176E-1,123[&rate=6.811137675283907E-4]:3.03451885829E-1)[&rate=6.811137675283907E-4]:3.617235913903E-1,67[&rate=6.811137675283907E-4]:1.639029268786E-1)[&rate=6.811137675283907E-4]:3.56346304346E-2,((126[&rate=6.811137675283907E-4]:1.306647787017E0,(119[&rate=6.811137675283907E-4]:1.053070659173E0,(120[&rate=6.811137675283907E-4]:6.574012147173E-1,(135[&rate=6.811137675283907E-4]:2.391307643782E-1,(138[&rate=6.811137675283907E-4]:1.818852592078E-1,136[&rate=6.811137675283907E-4]:5.03784098926E-2)[&rate=6.811137675283907E-4]:2.572455051704E-1)[&rate=6.811137675283907E-4]:1.662156558186E-1)[&rate=6.811137675283907E-4]:2.997790334966E-1)[&rate=6.811137675283907E-4]:1.039279650488E0)[&rate=6.811137675283907E-4]:4.116063412741E-2,66[&rate=6.811137675283907E-4]:1.006342314597E-1)[&rate=6.811137675283907E-4]:9.890332585348E-2)[&rate=6.811137675283907E-4]:3.526613256719E-1,((((((((77[&rate=6.811137675283907E-4]:3.33371270844E-1,((80[&rate=6.811137675283907E-4]:4.999991493312E-2,81[&rate=6.811137675283907E-4]:4.999991493312E-2)[&rate=6.811137675283907E-4]:2.273957367732E-1,(((((78[&rate=6.811137675283907E-4]:5.687867165128E-2,72[&rate=6.811137675283907E-4]:3.496086343196E-2)[&rate=6.811137675283907E-4]:1.256614619694E-1,71[&rate=6.811137675283907E-4]:1.551428733467E-1)[&rate=6.811137675283907E-4]:2.55265788585E-2,79[&rate=6.811137675283907E-4]:2.080667124792E-1)[&rate=6.811137675283907E-4]:6.865178678418E-3,82[&rate=6.811137675283907E-4]:2.231510692397E-1)[&rate=6.811137675283907E-4]:5.269078067209E-2,73[&rate=6.811137675283907E-4]:3.087185622405E-1)[&rate=6.811137675283907E-4]:1.799215795893E-2)[&rate=6.811137675283907E-4]:1.214000269925E-2)[&rate=6.811137675283907E-4]:2.863391615549E-1,(75[&rate=6.811137675283907E-4]:3.61713082312E-1,(74[&rate=6.811137675283907E-4]:2.765325766442E-1,(76[&rate=6.811137675283907E-4]:2.63214044889E-1,70[&rate=6.811137675283907E-4]:2.248578805056E-1)[&rate=6.811137675283907E-4]:1.331853175519E-2)[&rate=6.811137675283907E-4]:8.518050566782E-2)[&rate=6.811137675283907E-4]:2.634768021415E-1)[&rate=6.811137675283907E-4]:6.195323531349E-1,(133[&rate=6.811137675283907E-4]:3.258938100812E-1,(137[&rate=6.811137675283907E-4]:2.16813015699E-1,134[&rate=6.811137675283907E-4]:1.455801389868E-1)[&rate=6.811137675283907E-4]:1.501766847932E-1)[&rate=6.811137675283907E-4]:9.544448658633E-1)[&rate=6.811137675283907E-4]:1.475534044182E-1,53[&rate=6.811137675283907E-4]:6.458125833945E-1)[&rate=6.811137675283907E-4]:4.772867109084E-2,((103[&rate=6.811137675283907E-4]:5.622529351781E-1,(29[&rate=6.811137675283907E-4]:5.629727770949E-1,(5[&rate=6.811137675283907E-4]:1.926864151502E-1,12[&rate=6.811137675283907E-4]:2.310425795337E-1)[&rate=6.811137675283907E-4]:2.250808824927E-1)[&rate=6.811137675283907E-4]:2.32156870412E-1)[&rate=6.811137675283907E-4]:1.607204429226E0,52[&rate=6.811137675283907E-4]:5.051636298434E-1)[&rate=6.811137675283907E-4]:1.965743459533E-1)[&rate=6.811137675283907E-4]:3.454524940908E-1,125[&rate=6.811137675283907E-4]:8.286112349149E-1)[&rate=6.811137675283907E-4]:3.408867450678E-1,(((((54[&rate=6.811137675283907E-4]:1.489833723598E-1,37[&rate=6.811137675283907E-4]:2.254861046003E-1)[&rate=6.811137675283907E-4]:9.341242949614E-2,57[&rate=6.811137675283907E-4]:2.833794084133E-1)[&rate=6.811137675283907E-4]:3.361942758482E-2,((58[&rate=6.811137675283907E-4]:2.968857744148E-1,56[&rate=6.811137675283907E-4]:2.695633700431E-1)[&rate=6.811137675283907E-4]:2.767415684528E-3,55[&rate=6.811137675283907E-4]:2.723307857277E-1)[&rate=6.811137675283907E-4]:3.373908852176E-2)[&rate=6.811137675283907E-4]:2.106598375344E-2,59[&rate=6.811137675283907E-4]:3.353325793145E-1)[&rate=6.811137675283907E-4]:9.911021966802E-2,68[&rate=6.811137675283907E-4]:3.852624711135E-1)[&rate=6.811137675283907E-4]:6.175688422024E-1)[&rate=6.811137675283907E-4]:7.333841095835E-2,((38[&rate=6.811137675283907E-4]:7.396649871384E-1,(((98[&rate=6.811137675283907E-4]:5.433467497563E-1,(99[&rate=6.811137675283907E-4]:4.248820444337E-1,96[&rate=6.811137675283907E-4]:3.893629187508E-1)[&rate=6.811137675283907E-4]:1.403226288199E-1)[&rate=6.811137675283907E-4]:1.330857372914E-1,((94[&rate=6.811137675283907E-4]:1.322533510479E-1,100[&rate=6.811137675283907E-4]:1.322533510479E-1)[&rate=6.811137675283907E-4]:2.052152525182E-1,95[&rate=6.811137675283907E-4]:4.221680571181E-1)[&rate=6.811137675283907E-4]:2.651933916783E-1)[&rate=6.811137675283907E-4]:3.970994315528E-2,(((101[&rate=6.811137675283907E-4]:1.165399839208E0,(((3[&rate=6.811137675283907E-4]:4.745917441515E-1,((87[&rate=6.811137675283907E-4]:3.050146462915E-1,(((84[&rate=6.811137675283907E-4]:7.24617396084E-2,(86[&rate=6.811137675283907E-4]:3.766873968415E-2,83[&rate=6.811137675283907E-4]:3.766873968415E-2)[&rate=6.811137675283907E-4]:3.479299992425E-2)[&rate=6.811137675283907E-4]:9.537935215018E-3,(93[&rate=6.811137675283907E-4]:8.810076051578E-2,85[&rate=6.811137675283907E-4]:7.440213037877E-2)[&rate=6.811137675283907E-4]:7.597544444647E-3)[&rate=6.811137675283907E-4]:9.972806508916E-2,((90[&rate=6.811137675283907E-4]:5.130470708991E-2,91[&rate=6.811137675283907E-4]:5.130470708991E-2)[&rate=6.811137675283907E-4]:4.225601324245E-2,92[&rate=6.811137675283907E-4]:9.356072033236E-2)[&rate=6.811137675283907E-4]:1.018656497172E-1)[&rate=6.811137675283907E-4]:1.232869063789E-1)[&rate=6.811137675283907E-4]:9.392870664151E-3,(88[&rate=6.811137675283907E-4]:1.188136111841E-1,89[&rate=6.811137675283907E-4]:1.325122413212E-1)[&rate=6.811137675283907E-4]:1.955939057715E-1)[&rate=6.811137675283907E-4]:6.99910254593E-1)[&rate=6.811137675283907E-4]:2.558202021428E-1,((18[&rate=6.811137675283907E-4]:6.431741707376E-1,6[&rate=6.811137675283907E-4]:5.801604721074E-1)[&rate=6.811137675283907E-4]:3.393955849587E-2,(10[&rate=6.811137675283907E-4]:2.880299115955E-1,15[&rate=6.811137675283907E-4]:3.263860759789E-1)[&rate=6.811137675283907E-4]:3.425084751722E-1)[&rate=6.811137675283907E-4]:1.683667102114E-1)[&rate=6.811137675283907E-4]:5.954639625301E-1,(((102[&rate=6.811137675283907E-4]:1.684744344872E-1,(((140[&rate=6.811137675283907E-4]:3.142850763713E-1,11[&rate=6.811137675283907E-4]:3.33463158563E-1)[&rate=6.811137675283907E-4]:2.348362128107E-1,(23[&rate=6.811137675283907E-4]:3.757031349351E-1,(20[&rate=6.811137675283907E-4]:2.902624298856E-1,25[&rate=6.811137675283907E-4]:3.094405120773E-1)[&rate=6.811137675283907E-4]:7.722152696744E-2)[&rate=6.811137675283907E-4]:2.775277432878E-1)[&rate=6.811137675283907E-4]:3.764884291225E-1,(24[&rate=6.811137675283907E-4]:9.030976729004E-1,((28[&rate=6.811137675283907E-4]:4.441416711029E-1,21[&rate=6.811137675283907E-4]:4.194841368565E-1)[&rate=6.811137675283907E-4]:4.408719393131E-1,1[&rate=6.811137675283907E-4]:9.87122405531E-2)[&rate=6.811137675283907E-4]:2.356351453911E-2)[&rate=6.811137675283907E-4]:1.375805385546E-1)[&rate=6.811137675283907E-4]:2.894400586486E-1)[&rate=6.811137675283907E-4]:8.230326949604E-2,(((113[&rate=6.811137675283907E-4]:6.80386371952E-1,(9[&rate=6.811137675283907E-4]:6.246721452654E-1,((17[&rate=6.811137675283907E-4]:3.239352658548E-1,14[&rate=6.811137675283907E-4]:2.855791014711E-1)[&rate=6.811137675283907E-4]:2.9369013845E-1,((30[&rate=6.811137675283907E-4]:4.098548195017E-1,4[&rate=6.811137675283907E-4]:2.372520797756E-1)[&rate=6.811137675283907E-4]:1.167597346571E-1,117[&rate=6.811137675283907E-4]:4.142857870355E-1)[&rate=6.811137675283907E-4]:1.677231789132E-1)[&rate=6.811137675283907E-4]:5.362208342639E-2)[&rate=6.811137675283907E-4]:4.749504860447E-2)[&rate=6.811137675283907E-4]:2.029880796879E-1,(105[&rate=6.811137675283907E-4]:5.794561229086E-1,110[&rate=6.811137675283907E-4]:6.013739311277E-1)[&rate=6.811137675283907E-4]:2.765210684575E-1)[&rate=6.811137675283907E-4]:3.274109187224E-1,((116[&rate=6.811137675283907E-4]:5.923873455693E-1,(((19[&rate=6.811137675283907E-4]:3.2878852124E-1,13[&rate=6.811137675283907E-4]:2.904323568563E-1)[&rate=6.811137675283907E-4]:1.881027368372E-1,115[&rate=6.811137675283907E-4]:3.963433128717E-1)[&rate=6.811137675283907E-4]:1.173018939046E-1,((108[&rate=6.811137675283907E-4]:2.087424973089E-1,107[&rate=6.811137675283907E-4]:2.114822233363E-1)[&rate=6.811137675283907E-4]:1.785835278397E-1,(109[&rate=6.811137675283907E-4]:3.836006518193E-1,(114[&rate=6.811137675283907E-4]:2.465174056597E-1,112[&rate=6.811137675283907E-4]:3.287091864815E-1)[&rate=6.811137675283907E-4]:5.763119136514E-2)[&rate=6.811137675283907E-4]:2.564318154836E-2)[&rate=6.811137675283907E-4]:1.838534282031E-1)[&rate=6.811137675283907E-4]:7.874213879301E-2)[&rate=6.811137675283907E-4]:9.027878472681E-2,((104[&rate=6.811137675283907E-4]:3.150330063615E-1,(106[&rate=6.811137675283907E-4]:3.1440803772E-1,(139[&rate=6.811137675283907E-4]:3.953527041521E-1,111[&rate=6.811137675283907E-4]:2.200102383987E-1)[&rate=6.811137675283907E-4]:1.108361554856E-1)[&rate=6.811137675283907E-4]:6.249686415075E-4)[&rate=6.811137675283907E-4]:2.908563376003E-1,(148[&rate=6.811137675283907E-4]:1.533034320484E-1,143[&rate=6.811137675283907E-4]:1.505637060211E-1)[&rate=6.811137675283907E-4]:4.306681036943E-1)[&rate=6.811137675283907E-4]:1.370507589371E-1)[&rate=6.811137675283907E-4]:4.459274592443E-1)[&rate=6.811137675283907E-4]:1.139649363606E-1)[&rate=6.811137675283907E-4]:6.715048799404E-3,(((145[&rate=6.811137675283907E-4]:3.374989130028E-1,141[&rate=6.811137675283907E-4]:3.347591869752E-1)[&rate=6.811137675283907E-4]:1.290694060346E-1,144[&rate=6.811137675283907E-4]:4.610888669824E-1)[&rate=6.811137675283907E-4]:2.69709779177E-1,142[&rate=6.811137675283907E-4]:7.362780982144E-1)[&rate=6.811137675283907E-4]:7.677899970341E-1)[&rate=6.811137675283907E-4]:7.112288206905E-2)[&rate=6.811137675283907E-4]:8.422636564115E-1)[&rate=6.811137675283907E-4]:2.004669177599E-1,97[&rate=6.811137675283907E-4]:3.216643466082E-1)[&rate=6.811137675283907E-4]:9.324756096109E-2,((((39[&rate=6.811137675283907E-4]:2.638217320652E-1,16[&rate=6.811137675283907E-4]:2.349314658182E0)[&rate=6.811137675283907E-4]:1.207697922508E-1,(40[&rate=6.811137675283907E-4]:3.407157866389E-1,146[&rate=6.811137675283907E-4]:4.609343658738E-1)[&rate=6.811137675283907E-4]:4.387573767709E-2)[&rate=6.811137675283907E-4]:8.434711650775E-3,147[&rate=6.811137675283907E-4]:4.504032851471E-1)[&rate=6.811137675283907E-4]:3.059790622007E-2,((((26[&rate=6.811137675283907E-4]:6.512617321599E-1,(22[&rate=6.811137675283907E-4]:3.351081345269E-1,27[&rate=6.811137675283907E-4]:3.515464906912E-1)[&rate=6.811137675283907E-4]:3.051946935234E-1)[&rate=6.811137675283907E-4]:4.410994496015E-3,31[&rate=6.811137675283907E-4]:6.995083430943E-1)[&rate=6.811137675283907E-4]:1.101039594829E-2,(7[&rate=6.811137675283907E-4]:2.193860444825E-1,8[&rate=6.811137675283907E-4]:2.193860444825E-1)[&rate=6.811137675283907E-4]:3.404477630532E-1)[&rate=6.811137675283907E-4]:2.490454442257E-1,2[&rate=6.811137675283907E-4]:7.321669229942E-1)[&rate=6.811137675283907E-4]:1.648183022022E0)[&rate=6.811137675283907E-4]:6.232601674857E-2)[&rate=6.811137675283907E-4]:1.017769707213E-1)[&rate=6.811137675283907E-4]:2.202438684108E-1)[&rate=6.811137675283907E-4]:2.102710739322E-1,((((((50[&rate=6.811137675283907E-4]:3.302182505935E-1,49[&rate=6.811137675283907E-4]:3.302182505935E-1)[&rate=6.811137675283907E-4]:1.041310587092E-1,(51[&rate=6.811137675283907E-4]:3.400989794096E-1,(47[&rate=6.811137675283907E-4]:3.227347477465E-1,44[&rate=6.811137675283907E-4]:3.172702668722E-1)[&rate=6.811137675283907E-4]:4.468663603464E-2)[&rate=6.811137675283907E-4]:9.97148107673E-2)[&rate=6.811137675283907E-4]:7.626533737439E-2,((46[&rate=6.811137675283907E-4]:4.712025743583E-1,43[&rate=6.811137675283907E-4]:4.712025743583E-1)[&rate=6.811137675283907E-4]:4.210614453751E-3,(48[&rate=6.811137675283907E-4]:3.628964292765E-1,(41[&rate=6.811137675283907E-4]:2.203457604816E-1,42[&rate=6.811137675283907E-4]:2.258102413558E-1)[&rate=6.811137675283907E-4]:9.883482180043E-2)[&rate=6.811137675283907E-4]:1.015877977871E-1)[&rate=6.811137675283907E-4]:6.798834311072E-2)[&rate=6.811137675283907E-4]:5.256539745135E-2,45[&rate=6.811137675283907E-4]:5.877702080628E-1)[&rate=6.811137675283907E-4]:2.679837388642E-1,(128[&rate=6.811137675283907E-4]:1.373051667756E0,(((62[&rate=6.811137675283907E-4]:3.075789257826E-1,(65[&rate=6.811137675283907E-4]:7.481280981E-2,(60[&rate=6.811137675283907E-4]:5.424882336467E-2,64[&rate=6.811137675283907E-4]:2.049337548714E-1)[&rate=6.811137675283907E-4]:2.056398644533E-2)[&rate=6.811137675283907E-4]:4.098529405481E-2)[&rate=6.811137675283907E-4]:5.224564619962E-1,(61[&rate=6.811137675283907E-4]:7.416205060887E-1,63[&rate=6.811137675283907E-4]:7.005246156776E-1)[&rate=6.811137675283907E-4]:8.841488169009E-2)[&rate=6.811137675283907E-4]:5.545604713313E-1,(69[&rate=6.811137675283907E-4]:7.459104448577E-1,(118[&rate=6.811137675283907E-4]:7.283137101472E-1,((130[&rate=6.811137675283907E-4]:5.352077715698E-2,131[&rate=6.811137675283907E-4]:5.626050318434E-2)[&rate=6.811137675283907E-4]:5.372862841282E-2,(129[&rate=6.811137675283907E-4]:8.552394733486E-2,132[&rate=6.811137675283907E-4]:8.826367336222E-2)[&rate=6.811137675283907E-4]:2.172545823494E-2)[&rate=6.811137675283907E-4]:4.840780032075E-1)[&rate=6.811137675283907E-4]:6.637830600826E-3)[&rate=6.811137675283907E-4]:6.496443183621E-1)[&rate=6.811137675283907E-4]:1.28181836043E-1)[&rate=6.811137675283907E-4]:2.560984914625E-1)[&rate=6.811137675283907E-4]:1.205486142847E-1,((35[&rate=6.811137675283907E-4]:5.154148230652E-2,(127[&rate=6.811137675283907E-4]:2.163556728464E0,121[&rate=6.811137675283907E-4]:1.722460838053E0)[&rate=6.811137675283907E-4]:4.551080415136E-1)[&rate=6.811137675283907E-4]:5.160781921044E-2,36[&rate=6.811137675283907E-4]:1.497246439827E-1)[&rate=6.811137675283907E-4]:1.177823486983E-1)[&rate=6.811137675283907E-4]:1.266389643398E-1)[&rate=6.811137675283907E-4]:1.808784719469E-1)[&rate=6.811137675283907E-4]:2.37497964831E-2)[&rate=6.811137675283907E-4]:3.195538486229E-1,34[&rate=6.811137675283907E-4]:8.739032977928E-3)[&rate=6.811137675283907E-4]:1.487593920344E-2)[&rate=6.811137675283907E-4]:1.092642866858E-2);
tree STATE_68040000 [&joint=-20947.712978114512,lnP=-20947.712978114512] = [&R] ((((((((53[&rate=5.828119627563294E-4]:7.701924794023E-1,((134[&rate=5.828119627563294E-4]:1.559074357714E-1,137[&rate=5.828119627563294E-4]:2.271403124837E-1)[&rate=5.828119627563294E-4]:4.768834382887E-1,133[&rate=5.828119627563294E-4]:6.629278603613E-1)[&rate=5.828119627563294E-4]:8.893441160093E-1)[&rate=5.828119627563294E-4]:4.793240940235E-3,(((80[&rate=5.828119627563294E-4]:3.091520924306E-1,81[&rate=5.828119627563294E-4]:3.091520924306E-1)[&rate=5.828119627563294E-4]:3.517587613241E-1,(77[&rate=5.828119627563294E-4]:4.633034054367E-1,((79[&rate=5.828119627563294E-4]:2.391506868E-1,(82[&rate=5.828119627563294E-4]:2.163817655547E-1,(78[&rate=5.828119627563294E-4]:7.555501575196E-2,72[&rate=5.828119627563294E-4]:5.363720753265E-2)[&rate=5.828119627563294E-4]:1.326075717207E-1)[&rate=5.828119627563294E-4]:3.098809932736E-2)[&rate=5.828119627563294E-4]:1.237450493681E-1,(73[&rate=5.828119627563294E-4]:2.422148386094E-1,71[&rate=5.828119627563294E-4]:1.737216879246E-1)[&rate=5.828119627563294E-4]:1.617767879695E-1)[&rate=5.828119627563294E-4]:6.479123091252E-2)[&rate=5.828119627563294E-4]:2.414430647564E-1)[&rate=5.828119627563294E-4]:3.114193684645E-1,(75[&rate=5.828119627563294E-4]:7.087699371068E-1,(74[&rate=5.828119627563294E-4]:6.761636426294E-1,(76[&rate=5.828119627563294E-4]:6.39024214184E-1,70[&rate=5.828119627563294E-4]:6.006680498005E-1)[&rate=5.828119627563294E-4]:3.713942844542E-2)[&rate=5.828119627563294E-4]:3.260629447741E-2)[&rate=5.828119627563294E-4]:3.128753536055E-1)[&rate=5.828119627563294E-4]:4.998034882423E-1)[&rate=5.828119627563294E-4]:1.076614687695E-2,((103[&rate=5.828119627563294E-4]:6.517169999478E-1,(29[&rate=5.828119627563294E-4]:5.766209987056E-1,(5[&rate=5.828119627563294E-4]:3.002565570497E-1,12[&rate=5.828119627563294E-4]:3.386127214331E-1)[&rate=5.828119627563294E-4]:1.31158962204E-1)[&rate=5.828119627563294E-4]:3.079727135709E-1)[&rate=5.828119627563294E-4]:1.618718324717E0,52[&rate=5.828119627563294E-4]:6.061415901041E-1)[&rate=5.828119627563294E-4]:1.878069984268E-1)[&rate=5.828119627563294E-4]:4.702544384565E-1,125[&rate=5.828119627563294E-4]:1.045623792015E0)[&rate=5.828119627563294E-4]:6.601151931084E-2,((((((58[&rate=5.828119627563294E-4]:1.008166079134E-1,59[&rate=5.828119627563294E-4]:8.169092485324E-2)[&rate=5.828119627563294E-4]:1.490830615133E-1,37[&rate=5.828119627563294E-4]:2.690253524867E-1)[&rate=5.828119627563294E-4]:2.116024205794E-1,(56[&rate=5.828119627563294E-4]:3.459199815897E-1,55[&rate=5.828119627563294E-4]:3.459199815897E-1)[&rate=5.828119627563294E-4]:8.825970404465E-2)[&rate=5.828119627563294E-4]:7.25961292382E-3,54[&rate=5.828119627563294E-4]:4.113846537496E-1)[&rate=5.828119627563294E-4]:3.535785811423E-2,57[&rate=5.828119627563294E-4]:4.877261184211E-1)[&rate=5.828119627563294E-4]:2.528910610312E-1,68[&rate=5.828119627563294E-4]:6.887046111462E-1)[&rate=5.828119627563294E-4]:2.562640335127E-1)[&rate=5.828119627563294E-4]:5.60032501295E-1,((38[&rate=5.828119627563294E-4]:6.640091478525E-1,((((99[&rate=5.828119627563294E-4]:4.594063137679E-1,96[&rate=5.828119627563294E-4]:4.238871880851E-1)[&rate=5.828119627563294E-4]:2.222324767828E-1,((95[&rate=5.828119627563294E-4]:4.121968388602E-1,(94[&rate=5.828119627563294E-4]:2.059817392655E-1,100[&rate=5.828119627563294E-4]:2.059817392655E-1)[&rate=5.828119627563294E-4]:1.215156460426E-1)[&rate=5.828119627563294E-4]:2.565037455547E-1,((101[&rate=5.828119627563294E-4]:6.828062193291E-1,((((6[&rate=5.828119627563294E-4]:5.620017570788E-1,(10[&rate=5.828119627563294E-4]:2.075703741869E-1,15[&rate=5.828119627563294E-4]:2.459265385703E-1)[&rate=5.828119627563294E-4]:3.708697390563E-1)[&rate=5.828119627563294E-4]:7.37406525663E-2,18[&rate=5.828119627563294E-4]:6.987561082752E-1)[&rate=5.828119627563294E-4]:3.359403472638E-1,(3[&rate=5.828119627563294E-4]:2.382307190764E-1,((((((90[&rate=5.828119627563294E-4]:8.647596538273E-3,91[&rate=5.828119627563294E-4]:8.647596538273E-3)[&rate=5.828119627563294E-4]:1.992993653532E-2,92[&rate=5.828119627563294E-4]:2.857753307359E-2)[&rate=5.828119627563294E-4]:6.8227228083E-2,(86[&rate=5.828119627563294E-4]:6.925917177166E-2,(93[&rate=5.828119627563294E-4]:2.173289351302E-2,84[&rate=5.828119627563294E-4]:8.034263376007E-3)[&rate=5.828119627563294E-4]:6.122490839565E-2)[&rate=5.828119627563294E-4]:1.384695924791E-2)[&rate=5.828119627563294E-4]:6.517348636186E-2,(83[&rate=5.828119627563294E-4]:1.87304334459E-2,85[&rate=5.828119627563294E-4]:1.87304334459E-2)[&rate=5.828119627563294E-4]:1.295491839355E-1)[&rate=5.828119627563294E-4]:5.650139588049E-2,87[&rate=5.828119627563294E-4]:2.047810132619E-1)[&rate=5.828119627563294E-4]:5.600333205096E-2,(88[&rate=5.828119627563294E-4]:1.168379555877E-2,89[&rate=5.828119627563294E-4]:2.538242569578E-2)[&rate=5.828119627563294E-4]:2.491005497541E-1)[&rate=5.828119627563294E-4]:5.171724011607E-1)[&rate=5.828119627563294E-4]:6.813972433119E-1)[&rate=5.828119627563294E-4]:3.410800196186E-1,((((141[&rate=5.828119627563294E-4]:1.023731823466E-1,145[&rate=5.828119627563294E-4]:1.051129083742E-1)[&rate=5.828119627563294E-4]:7.579657645082E-2,144[&rate=5.828119627563294E-4]:1.7543003277E-1)[&rate=5.828119627563294E-4]:1.935961751001E-1,142[&rate=5.828119627563294E-4]:3.745056599251E-1)[&rate=5.828119627563294E-4]:9.427372193814E-1,(((((113[&rate=5.828119627563294E-4]:5.720246929197E-1,(9[&rate=5.828119627563294E-4]:4.670821336532E-1,(30[&rate=5.828119627563294E-4]:3.091513591671E-1,4[&rate=5.828119627563294E-4]:1.365486194411E-1)[&rate=5.828119627563294E-4]:2.812184457191E-1)[&rate=5.828119627563294E-4]:9.672338118439E-2)[&rate=5.828119627563294E-4]:1.628860479663E-2,(105[&rate=5.828119627563294E-4]:4.612026684663E-1,110[&rate=5.828119627563294E-4]:4.831204766854E-1)[&rate=5.828119627563294E-4]:9.971336897619E-2)[&rate=5.828119627563294E-4]:1.157779895395E-1,(117[&rate=5.828119627563294E-4]:6.774373012029E-1,(17[&rate=5.828119627563294E-4]:3.271783514409E-1,14[&rate=5.828119627563294E-4]:2.888221870572E-1)[&rate=5.828119627563294E-4]:3.858753881182E-1)[&rate=5.828119627563294E-4]:2.939371208047E-2)[&rate=5.828119627563294E-4]:1.532731760751E-1,((((((104[&rate=5.828119627563294E-4]:2.391538030781E-1,111[&rate=5.828119627563294E-4]:2.555921592425E-1)[&rate=5.828119627563294E-4]:1.230601982254E-1,106[&rate=5.828119627563294E-4]:3.622140013035E-1)[&rate=5.828119627563294E-4]:1.922763925164E-2,139[&rate=5.828119627563294E-4]:5.732224624729E-1)[&rate=5.828119627563294E-4]:2.340922033635E-1,116[&rate=5.828119627563294E-4]:5.552598713158E-1)[&rate=5.828119627563294E-4]:3.39945362712E-3,(148[&rate=5.828119627563294E-4]:2.955589100356E-1,143[&rate=5.828119627563294E-4]:2.928191840083E-1)[&rate=5.828119627563294E-4]:3.01456579291E-1)[&rate=5.828119627563294E-4]:1.426467230196E-1,((115[&rate=5.828119627563294E-4]:4.094567750703E-1,(19[&rate=5.828119627563294E-4]:3.721233496711E-1,13[&rate=5.828119627563294E-4]:3.337671852874E-1)[&rate=5.828119627563294E-4]:1.578813706047E-1)[&rate=5.828119627563294E-4]:2.522516638694E-1,(((114[&rate=5.828119627563294E-4]:2.623749349685E-1,112[&rate=5.828119627563294E-4]:3.445667157904E-1)[&rate=5.828119627563294E-4]:1.522183906837E-1,109[&rate=5.828119627563294E-4]:4.940453804467E-1)[&rate=5.828119627563294E-4]:1.462364343917E-2,(108[&rate=5.828119627563294E-4]:4.771256867947E-1,107[&rate=5.828119627563294E-4]:4.79865412822E-1)[&rate=5.828119627563294E-4]:9.625528872144E-3)[&rate=5.828119627563294E-4]:2.324914698483E-1)[&rate=5.828119627563294E-4]:3.95976090229E-2)[&rate=5.828119627563294E-4]:7.386663454651E-2)[&rate=5.828119627563294E-4]:2.629553831172E-1,(((24[&rate=5.828119627563294E-4]:9.197257229349E-1,(1[&rate=5.828119627563294E-4]:2.251275312375E-2,(28[&rate=5.828119627563294E-4]:2.800105961031E-1,21[&rate=5.828119627563294E-4]:2.553530618566E-1)[&rate=5.828119627563294E-4]:5.288035268836E-1)[&rate=5.828119627563294E-4]:1.163910520029E-1)[&rate=5.828119627563294E-4]:2.122784508848E-1,((23[&rate=5.828119627563294E-4]:6.672781722894E-1,(25[&rate=5.828119627563294E-4]:6.237444768552E-1,20[&rate=5.828119627563294E-4]:6.045663946635E-1)[&rate=5.828119627563294E-4]:5.449259954385E-2)[&rate=5.828119627563294E-4]:1.842643329647E-1,(140[&rate=5.828119627563294E-4]:6.4598153212E-1,11[&rate=5.828119627563294E-4]:6.651596143117E-1)[&rate=5.828119627563294E-4]:1.014513840932E-1)[&rate=5.828119627563294E-4]:2.695027644559E-1)[&rate=5.828119627563294E-4]:4.86278772676E-2,102[&rate=5.828119627563294E-4]:1.898821547086E-2)[&rate=5.828119627563294E-4]:2.735902823774E-2)[&rate=5.828119627563294E-4]:2.43202931321E-2)[&rate=5.828119627563294E-4]:1.927801711936E-1)[&rate=5.828119627563294E-4]:4.248379633497E-1)[&rate=5.828119627563294E-4]:8.160787188551E-1,98[&rate=5.828119627563294E-4]:6.541360797367E-1)[&rate=5.828119627563294E-4]:3.635542929394E-3)[&rate=5.828119627563294E-4]:2.009244387405E-3)[&rate=5.828119627563294E-4]:3.318820995844E-2,((146[&rate=5.828119627563294E-4]:5.780715541992E-1,39[&rate=5.828119627563294E-4]:4.578529749642E-1)[&rate=5.828119627563294E-4]:8.62417218728E-2,(((26[&rate=5.828119627563294E-4]:6.225498506415E-1,(7[&rate=5.828119627563294E-4]:2.081487625901E-1,8[&rate=5.828119627563294E-4]:2.081487625901E-1)[&rate=5.828119627563294E-4]:3.075517729828E-1)[&rate=5.828119627563294E-4]:1.843881210304E-1,((22[&rate=5.828119627563294E-4]:5.642836716904E-1,27[&rate=5.828119627563294E-4]:5.807220278548E-1)[&rate=5.828119627563294E-4]:2.020198665663E-1,31[&rate=5.828119627563294E-4]:8.210980588048E-1)[&rate=5.828119627563294E-4]:2.967552930553E-2)[&rate=5.828119627563294E-4]:1.069883521647E-1,2[&rate=5.828119627563294E-4]:7.303646800009E-1)[&rate=5.828119627563294E-4]:1.770455819665E0)[&rate=5.828119627563294E-4]:2.04590796286E-2)[&rate=5.828119627563294E-4]:3.245130949829E-3,((97[&rate=5.828119627563294E-4]:4.116533049146E-1,16[&rate=5.828119627563294E-4]:2.568184482398E0)[&rate=5.828119627563294E-4]:5.461226009029E-2,(147[&rate=5.828119627563294E-4]:5.434157660485E-1,40[&rate=5.828119627563294E-4]:4.860387168682E-1)[&rate=5.828119627563294E-4]:5.126509950287E-2)[&rate=5.828119627563294E-4]:3.049509104442E-2)[&rate=5.828119627563294E-4]:1.645162513661E-1)[&rate=5.828119627563294E-4]:5.065811891987E-1,(((35[&rate=5.828119627563294E-4]:1.074903007312E-1,((121[&rate=5.828119627563294E-4]:1.981717594683E0,127[&rate=5.828119627563294E-4]:2.422813485094E0)[&rate=5.828119627563294E-4]:1.061002744301E-1,36[&rate=5.828119627563294E-4]:8.365814318227E-3)[&rate=5.828119627563294E-4]:1.456998288787E-1)[&rate=5.828119627563294E-4]:2.071319352869E-2,((((60[&rate=5.828119627563294E-4]:1.02270440198E-1,65[&rate=5.828119627563294E-4]:1.02270440198E-1)[&rate=5.828119627563294E-4]:1.133818834651E-2,(62[&rate=5.828119627563294E-4]:1.468489606074E-1,64[&rate=5.828119627563294E-4]:1.057530701964E-1)[&rate=5.828119627563294E-4]:1.585404898549E-1)[&rate=5.828119627563294E-4]:4.123993979007E-1,(61[&rate=5.828119627563294E-4]:7.151776863656E-2,63[&rate=5.828119627563294E-4]:3.042187822552E-2)[&rate=5.828119627563294E-4]:6.462710797264E-1)[&rate=5.828119627563294E-4]:7.443669109329E-1,(((132[&rate=5.828119627563294E-4]:1.056999307704E-1,129[&rate=5.828119627563294E-4]:1.02960204743E-1)[&rate=5.828119627563294E-4]:1.364809515854E-1,(130[&rate=5.828119627563294E-4]:1.294825268897E-1,131[&rate=5.828119627563294E-4]:1.322222529171E-1)[&rate=5.828119627563294E-4]:1.099586294387E-1)[&rate=5.828119627563294E-4]:3.290454500338E-1,(118[&rate=5.828119627563294E-4]:6.742561055613E-1,69[&rate=5.828119627563294E-4]:6.852150096709E-1)[&rate=5.828119627563294E-4]:3.121680217082E-2)[&rate=5.828119627563294E-4]:7.566828515637E-1)[&rate=5.828119627563294E-4]:3.345408856491E-1)[&rate=5.828119627563294E-4]:4.14386777792E-2,(128[&rate=5.828119627563294E-4]:1.599061849722E0,((47[&rate=5.828119627563294E-4]:2.770138626292E-1,44[&rate=5.828119627563294E-4]:2.715493817549E-1)[&rate=5.828119627563294E-4]:3.680089222971E-1,(45[&rate=5.828119627563294E-4]:6.328665173451E-1,(((41[&rate=5.828119627563294E-4]:3.20352985061E-1,(42[&rate=5.828119627563294E-4]:3.235937491433E-1,48[&rate=5.828119627563294E-4]:3.618451152635E-1)[&rate=5.828119627563294E-4]:2.223716791935E-3)[&rate=5.828119627563294E-4]:1.63926230205E-1,(46[&rate=5.828119627563294E-4]:5.271018448832E-1,43[&rate=5.828119627563294E-4]:5.271018448832E-1)[&rate=5.828119627563294E-4]:1.182217912574E-2)[&rate=5.828119627563294E-4]:7.949707141152E-2,(51[&rate=5.828119627563294E-4]:5.266986444525E-1,(50[&rate=5.828119627563294E-4]:4.754690635247E-1,49[&rate=5.828119627563294E-4]:4.754690635247E-1)[&rate=5.828119627563294E-4]:4.576510005355E-2)[&rate=5.828119627563294E-4]:6.440004659645E-2)[&rate=5.828119627563294E-4]:2.264214323601E-2)[&rate=5.828119627563294E-4]:3.959546269779E-3)[&rate=5.828119627563294E-4]:1.888395738159E-1)[&rate=5.828119627563294E-4]:9.934744560473E-2)[&rate=5.828119627563294E-4]:3.985827184966E-1)[&rate=5.828119627563294E-4]:3.89055617646E-1)[&rate=5.828119627563294E-4]:4.267856380069E-3,33[&rate=5.828119627563294E-4]:8.209630976727E-2)[&rate=5.828119627563294E-4]:3.693652784907E-2,((32[&rate=5.828119627563294E-4]:8.324831552722E-3,((((126[&rate=5.828119627563294E-4]:1.096338846547E0,(135[&rate=5.828119627563294E-4]:7.486489466593E-1,(138[&rate=5.828119627563294E-4]:2.480228510103E-1,136[&rate=5.828119627563294E-4]:1.165160016951E-1)[&rate=5.828119627563294E-4]:7.006260956491E-1)[&rate=5.828119627563294E-4]:7.854472170522E-1)[&rate=5.828119627563294E-4]:2.397801367202E-2,(120[&rate=5.828119627563294E-4]:1.088670434743E0,119[&rate=5.828119627563294E-4]:1.184560845702E0)[&rate=5.828119627563294E-4]:7.214585371609E-1)[&rate=5.828119627563294E-4]:2.872449927722E-1,66[&rate=5.828119627563294E-4]:1.603876633063E-1)[&rate=5.828119627563294E-4]:9.700386002596E-2,(((122[&rate=5.828119627563294E-4]:3.533994702444E-1,123[&rate=5.828119627563294E-4]:3.533994702444E-1)[&rate=5.828119627563294E-4]:3.262014220003E-2,124[&rate=5.828119627563294E-4]:3.832873720074E-1)[&rate=5.828119627563294E-4]:3.338431365664E-1,67[&rate=5.828119627563294E-4]:2.185901986702E-1)[&rate=5.828119627563294E-4]:3.880132466208E-2)[&rate=5.828119627563294E-4]:6.358648150696E-1)[&rate=5.828119627563294E-4]:6.076736904187E-2,34[&rate=5.828119627563294E-4]:9.101000881368E-2)[&rate=5.828119627563294E-4]:4.446118496704E-2);
tree STATE_68130000 [&joint=-20949.36212332905,lnP=-20949.36212332905] = [&R] (((((((38[&rate=6.576361600836387E-4]:7.466636851683E-1,((((40[&rate=6.576361600836387E-4]:3.462839876529E-1,146[&rate=6.576361600836387E-4]:4.665025668878E-1)[&rate=6.576361600836387E-4]:2.427412355464E-2,147[&rate=6.576361600836387E-4]:4.279351603878E-1)[&rate=6.576361600836387E-4]:8.624631771926E-2,(39[&rate=6.576361600836387E-4]:2.222729379745E-1,(16[&rate=6.576361600836387E-4]:2.306876295276E0,(((22[&rate=6.576361600836387E-4]:2.492166316522E-1,27[&rate=6.576361600836387E-4]:2.656549878166E-1)[&rate=6.576361600836387E-4]:3.977087228818E-1,(31[&rate=6.576361600836387E-4]:6.976609629029E-1,(26[&rate=6.576361600836387E-4]:5.495372299368E-1,(7[&rate=6.576361600836387E-4]:5.952066125341E-2,8[&rate=6.576361600836387E-4]:5.952066125341E-2)[&rate=6.576361600836387E-4]:3.831672536149E-1)[&rate=6.576361600836387E-4]:1.042881165277E-1)[&rate=6.576361600836387E-4]:4.058912179185E-3)[&rate=6.576361600836387E-4]:9.864868050227E-2,2[&rate=6.576361600836387E-4]:5.729712953103E-1)[&rate=6.576361600836387E-4]:1.605137876678E0)[&rate=6.576361600836387E-4]:8.895688159725E-4)[&rate=6.576361600836387E-4]:2.345314909523E-1)[&rate=6.576361600836387E-4]:5.431825258291E-2,((((99[&rate=6.576361600836387E-4]:3.921077935249E-1,96[&rate=6.576361600836387E-4]:3.56588667842E-1)[&rate=6.576361600836387E-4]:1.677058188007E-2,98[&rate=6.576361600836387E-4]:3.870204519077E-1)[&rate=6.576361600836387E-4]:3.795244463014E-2,(97[&rate=6.576361600836387E-4]:1.112975057635E-1,(101[&rate=6.576361600836387E-4]:7.769819759586E-1,(((3[&rate=6.576361600836387E-4]:3.586379246307E-1,((87[&rate=6.576361600836387E-4]:1.782505113971E-1,(((83[&rate=6.576361600836387E-4]:4.980858236198E-2,(93[&rate=6.576361600836387E-4]:4.578213534988E-2,85[&rate=6.576361600836387E-4]:3.208350521286E-2)[&rate=6.576361600836387E-4]:1.772507714912E-2)[&rate=6.576361600836387E-4]:4.231370747824E-3,(84[&rate=6.576361600836387E-4]:6.890076464816E-3,86[&rate=6.576361600836387E-4]:6.890076464816E-3)[&rate=6.576361600836387E-4]:4.714987664499E-2)[&rate=6.576361600836387E-4]:1.039951134656E-1,((90[&rate=6.576361600836387E-4]:1.589038072102E-2,91[&rate=6.576361600836387E-4]:1.589038072102E-2)[&rate=6.576361600836387E-4]:6.18454092703E-2,92[&rate=6.576361600836387E-4]:7.773578999133E-2)[&rate=6.576361600836387E-4]:9.39979067211E-2)[&rate=6.576361600836387E-4]:2.021544482171E-2)[&rate=6.576361600836387E-4]:1.179735845531E-1,(88[&rate=6.576361600836387E-4]:1.405352799765E-1,89[&rate=6.576361600836387E-4]:1.542339101135E-1)[&rate=6.576361600836387E-4]:1.556888159737E-1)[&rate=6.576361600836387E-4]:6.021398560776E-1)[&rate=6.576361600836387E-4]:3.355222183234E-1,((18[&rate=6.576361600836387E-4]:5.701727210601E-1,(10[&rate=6.576361600836387E-4]:3.656967576285E-1,15[&rate=6.576361600836387E-4]:4.04052922012E-1)[&rate=6.576361600836387E-4]:1.579006209658E-1)[&rate=6.576361600836387E-4]:1.352680902241E-2,6[&rate=6.576361600836387E-4]:5.206858314524E-1)[&rate=6.576361600836387E-4]:2.255291060221E-1)[&rate=6.576361600836387E-4]:5.902456075357E-1,(((((145[&rate=6.576361600836387E-4]:7.872994117922E-2,141[&rate=6.576361600836387E-4]:7.599021515164E-2)[&rate=6.576361600836387E-4]:4.486179829593E-3,144[&rate=6.576361600836387E-4]:7.773666895387E-2)[&rate=6.576361600836387E-4]:4.696307784424E-1,142[&rate=6.576361600836387E-4]:5.528468994512E-1)[&rate=6.576361600836387E-4]:8.58542717724E-1,((((23[&rate=6.576361600836387E-4]:8.481028652793E-1,(140[&rate=6.576361600836387E-4]:4.232027949322E-1,11[&rate=6.576361600836387E-4]:4.42380877124E-1)[&rate=6.576361600836387E-4]:3.207904813061E-1)[&rate=6.576361600836387E-4]:2.884335529039E-2,(20[&rate=6.576361600836387E-4]:4.601262898687E-1,25[&rate=6.576361600836387E-4]:4.793043720605E-1)[&rate=6.576361600836387E-4]:4.086007526189E-1)[&rate=6.576361600836387E-4]:1.834795053011E-1,((24[&rate=6.576361600836387E-4]:7.382677833864E-1,(28[&rate=6.576361600836387E-4]:6.46683139222E-1,21[&rate=6.576361600836387E-4]:6.220256049756E-1)[&rate=6.576361600836387E-4]:9.706409621909E-2)[&rate=6.576361600836387E-4]:6.286440383577E-2,1[&rate=6.576361600836387E-4]:2.031026941395E-2)[&rate=6.576361600836387E-4]:2.702524427582E-1)[&rate=6.576361600836387E-4]:1.540450602123E-1,102[&rate=6.576361600836387E-4]:6.378585457634E-2)[&rate=6.576361600836387E-4]:1.01028420133E-1)[&rate=6.576361600836387E-4]:3.151115721562E-2,(((17[&rate=6.576361600836387E-4]:5.431448358349E-1,14[&rate=6.576361600836387E-4]:5.047886714512E-1)[&rate=6.576361600836387E-4]:2.989385032635E-1,((113[&rate=6.576361600836387E-4]:5.877369597491E-1,(110[&rate=6.576361600836387E-4]:5.359674072256E-1,105[&rate=6.576361600836387E-4]:5.140495990065E-1)[&rate=6.576361600836387E-4]:4.629010046877E-2)[&rate=6.576361600836387E-4]:1.824285430661E-1,(((30[&rate=6.576361600836387E-4]:4.886181619661E-1,4[&rate=6.576361600836387E-4]:3.1601542224E-1)[&rate=6.576361600836387E-4]:3.222951745128E-1,9[&rate=6.576361600836387E-4]:6.876256652459E-1)[&rate=6.576361600836387E-4]:4.593162209464E-2,117[&rate=6.576361600836387E-4]:7.445161914502E-1)[&rate=6.576361600836387E-4]:2.83890373925E-2)[&rate=6.576361600836387E-4]:3.356167189952E-2)[&rate=6.576361600836387E-4]:2.370357657831E-1,(((((114[&rate=6.576361600836387E-4]:2.662260075491E-1,112[&rate=6.576361600836387E-4]:3.484177883709E-1)[&rate=6.576361600836387E-4]:8.781123121406E-2,109[&rate=6.576361600836387E-4]:4.334892935576E-1)[&rate=6.576361600836387E-4]:2.136530553307E-1,(108[&rate=6.576361600836387E-4]:3.819263975713E-1,107[&rate=6.576361600836387E-4]:3.846661235987E-1)[&rate=6.576361600836387E-4]:2.432981430979E-1)[&rate=6.576361600836387E-4]:1.117423201092E-1,(115[&rate=6.576361600836387E-4]:5.814977560082E-1,(19[&rate=6.576361600836387E-4]:6.326076145557E-1,13[&rate=6.576361600836387E-4]:5.94251450172E-1)[&rate=6.576361600836387E-4]:6.943808665804E-2)[&rate=6.576361600836387E-4]:9.793485819483E-2)[&rate=6.576361600836387E-4]:3.598102590651E-2,((((111[&rate=6.576361600836387E-4]:7.357553811028E-2,139[&rate=6.576361600836387E-4]:2.489180038637E-1)[&rate=6.576361600836387E-4]:5.910603938222E-1,(104[&rate=6.576361600836387E-4]:6.078825171573E-1,106[&rate=6.576361600836387E-4]:6.078825171573E-1)[&rate=6.576361600836387E-4]:4.031505861082E-2)[&rate=6.576361600836387E-4]:1.715909788287E-2,116[&rate=6.576361600836387E-4]:6.050827010482E-1)[&rate=6.576361600836387E-4]:2.16170750233E-2,(148[&rate=6.576361600836387E-4]:3.075401582355E-1,143[&rate=6.576361600836387E-4]:3.048004322081E-1)[&rate=6.576361600836387E-4]:3.575157822197E-1)[&rate=6.576361600836387E-4]:8.871386403797E-2)[&rate=6.576361600836387E-4]:2.431575195665E-1)[&rate=6.576361600836387E-4]:2.295350941668E-1)[&rate=6.576361600836387E-4]:9.082004459206E-2)[&rate=6.576361600836387E-4]:4.953159514965E-1)[&rate=6.576361600836387E-4]:3.785179401648E-1)[&rate=6.576361600836387E-4]:1.142218388619E-1)[&rate=6.576361600836387E-4]:1.229125645734E-1,(95[&rate=6.576361600836387E-4]:4.888873110595E-1,(94[&rate=6.576361600836387E-4]:2.415680976517E-1,100[&rate=6.576361600836387E-4]:2.415680976517E-1)[&rate=6.576361600836387E-4]:1.626197598557E-1)[&rate=6.576361600836387E-4]:6.992711180051E-2)[&rate=6.576361600836387E-4]:9.165252094472E-2)[&rate=6.576361600836387E-4]:3.038470145877E-1)[&rate=6.576361600836387E-4]:2.073640464163E-1,((((121[&rate=6.576361600836387E-4]:1.834155881897E0,(((62[&rate=6.576361600836387E-4]:4.414129732031E-1,(65[&rate=6.576361600836387E-4]:2.177245681548E-1,(60[&rate=6.576361600836387E-4]:2.109011255068E-2,64[&rate=6.576361600836387E-4]:1.717750440574E-1)[&rate=6.576361600836387E-4]:1.966344556042E-1)[&rate=6.576361600836387E-4]:3.190758313048E-2)[&rate=6.576361600836387E-4]:2.489850671129E-1,(61[&rate=6.576361600836387E-4]:5.952857784348E-2,63[&rate=6.576361600836387E-4]:1.843268743244E-2)[&rate=6.576361600836387E-4]:6.308694624725E-1)[&rate=6.576361600836387E-4]:6.174770279339E-1,(((69[&rate=6.576361600836387E-4]:7.179125311218E-1,118[&rate=6.576361600836387E-4]:7.069536270122E-1)[&rate=6.576361600836387E-4]:1.026067766701E-1,((132[&rate=6.576361600836387E-4]:1.541663953606E-1,129[&rate=6.576361600836387E-4]:1.514266693333E-1)[&rate=6.576361600836387E-4]:1.208513290439E-1,(131[&rate=6.576361600836387E-4]:1.000369311058E-1,130[&rate=6.576361600836387E-4]:9.729720507845E-2)[&rate=6.576361600836387E-4]:1.749807932988E-1)[&rate=6.576361600836387E-4]:4.002961039351E-1)[&rate=6.576361600836387E-4]:4.286813446441E-1,128[&rate=6.576361600836387E-4]:1.098515720929E0)[&rate=6.576361600836387E-4]:6.963331992366E-2)[&rate=6.576361600836387E-4]:6.874656707173E-2)[&rate=6.576361600836387E-4]:3.52955572704E-1,(35[&rate=6.576361600836387E-4]:1.334496949184E-2,127[&rate=6.576361600836387E-4]:2.580468257163E0)[&rate=6.576361600836387E-4]:4.773908784888E-2)[&rate=6.576361600836387E-4]:1.534669921067E-1,(45[&rate=6.576361600836387E-4]:5.152238410768E-1,(((43[&rate=6.576361600836387E-4]:4.064705236252E-1,(46[&rate=6.576361600836387E-4]:4.052271202316E-1,((42[&rate=6.576361600836387E-4]:2.309086974686E-1,48[&rate=6.576361600836387E-4]:2.691600635888E-1)[&rate=6.576361600836387E-4]:4.446014212808E-2,41[&rate=6.576361600836387E-4]:2.699043587224E-1)[&rate=6.576361600836387E-4]:8.067795276623E-2)[&rate=6.576361600836387E-4]:1.243403393533E-3)[&rate=6.576361600836387E-4]:6.889871389388E-2,(44[&rate=6.576361600836387E-4]:3.289064405159E-1,(47[&rate=6.576361600836387E-4]:3.299716743322E-1,51[&rate=6.576361600836387E-4]:3.026492699608E-1)[&rate=6.576361600836387E-4]:4.399247057933E-3)[&rate=6.576361600836387E-4]:1.409983161289E-1)[&rate=6.576361600836387E-4]:3.446758271993E-3,(50[&rate=6.576361600836387E-4]:2.730834135885E-1,49[&rate=6.576361600836387E-4]:2.730834135885E-1)[&rate=6.576361600836387E-4]:1.729456969568E-1)[&rate=6.576361600836387E-4]:4.460456659718E-2)[&rate=6.576361600836387E-4]:4.54698119367E-1)[&rate=6.576361600836387E-4]:2.908894319568E-2,36[&rate=6.576361600836387E-4]:2.902153351089E-1)[&rate=6.576361600836387E-4]:1.08022292426E-1)[&rate=6.576361600836387E-4]:2.657668351122E-1,((((54[&rate=6.576361600836387E-4]:1.163440022802E-1,((58[&rate=6.576361600836387E-4]:1.474818360241E-1,(37[&rate=6.576361600836387E-4]:1.481694997621E-1,57[&rate=6.576361600836387E-4]:1.12650374079E-1)[&rate=6.576361600836387E-4]:1.843801932209E-2)[&rate=6.576361600836387E-4]:1.598139858923E-2,(55[&rate=6.576361600836387E-4]:1.059816621865E-1,56[&rate=6.576361600836387E-4]:1.059816621865E-1)[&rate=6.576361600836387E-4]:3.015916805506E-2)[&rate=6.576361600836387E-4]:1.025781684725E-2)[&rate=6.576361600836387E-4]:1.673251826861E-1,59[&rate=6.576361600836387E-4]:3.219205510865E-1)[&rate=6.576361600836387E-4]:1.159614762841E-1,68[&rate=6.576361600836387E-4]:3.887016995016E-1)[&rate=6.576361600836387E-4]:4.56693746324E-1,(125[&rate=6.576361600836387E-4]:9.809386498737E-1,((53[&rate=6.576361600836387E-4]:4.322131794651E-1,((137[&rate=6.576361600836387E-4]:3.670821629044E-1,133[&rate=6.576361600836387E-4]:3.259862724934E-1)[&rate=6.576361600836387E-4]:6.120190796576E-2,134[&rate=6.576361600836387E-4]:3.57051194158E-1)[&rate=6.576361600836387E-4]:8.271044959742E-1)[&rate=6.576361600836387E-4]:9.319531660635E-2,((((73[&rate=6.576361600836387E-4]:4.461432813357E-1,(80[&rate=6.576361600836387E-4]:2.744299320177E-2,81[&rate=6.576361600836387E-4]:2.744299320177E-2)[&rate=6.576361600836387E-4]:3.693852196408E-1)[&rate=6.576361600836387E-4]:5.676893748315E-3,(((72[&rate=6.576361600836387E-4]:2.188701015448E-2,78[&rate=6.576361600836387E-4]:4.380481837379E-2)[&rate=6.576361600836387E-4]:2.727602788079E-1,(82[&rate=6.576361600836387E-4]:3.026510895762E-1,79[&rate=6.576361600836387E-4]:2.944319114941E-1)[&rate=6.576361600836387E-4]:2.213318568762E-2)[&rate=6.576361600836387E-4]:3.023283207677E-2,(77[&rate=6.576361600836387E-4]:2.952654323002E-1,71[&rate=6.576361600836387E-4]:2.322517336701E-1)[&rate=6.576361600836387E-4]:8.714893531436E-2)[&rate=6.576361600836387E-4]:6.392635541474E-2)[&rate=6.576361600836387E-4]:3.22016571184E-1,((70[&rate=6.576361600836387E-4]:2.508522841746E-1,(74[&rate=6.576361600836387E-4]:2.2731605009E-1,76[&rate=6.576361600836387E-4]:2.2731605009E-1)[&rate=6.576361600836387E-4]:6.189239846804E-2)[&rate=6.576361600836387E-4]:5.582562868864E-2,75[&rate=6.576361600836387E-4]:3.450340772467E-1)[&rate=6.576361600836387E-4]:4.288026690214E-1)[&rate=6.576361600836387E-4]:4.706017470973E-1,(52[&rate=6.576361600836387E-4]:4.457103038432E-1,(103[&rate=6.576361600836387E-4]:4.269048389994E-1,(29[&rate=6.576361600836387E-4]:4.883253965843E-1,(5[&rate=6.576361600836387E-4]:1.2549683327E-1,12[&rate=6.576361600836387E-4]:1.638529976534E-1)[&rate=6.576361600836387E-4]:2.176230838624E-1)[&rate=6.576361600836387E-4]:1.714561547439E-1)[&rate=6.576361600836387E-4]:1.683099199405E0)[&rate=6.576361600836387E-4]:6.046185222141E-2)[&rate=6.576361600836387E-4]:2.74330613182E-2)[&rate=6.576361600836387E-4]:6.659126674634E-1)[&rate=6.576361600836387E-4]:3.112346261864E-2)[&rate=6.576361600836387E-4]:3.19754312128E-1)[&rate=6.576361600836387E-4]:5.274313980027E-2,(66[&rate=6.576361600836387E-4]:2.738315174079E-1,((67[&rate=6.576361600836387E-4]:1.37565818399E-1,((124[&rate=6.576361600836387E-4]:4.932901430832E-2,123[&rate=6.576361600836387E-4]:5.206125474544E-2)[&rate=6.576361600836387E-4]:1.552099135078E-1,122[&rate=6.576361600836387E-4]:2.072711682532E-1)[&rate=6.576361600836387E-4]:4.315672004864E-1)[&rate=6.576361600836387E-4]:4.474433078836E-2,(119[&rate=6.576361600836387E-4]:1.770584975141E0,(126[&rate=6.576361600836387E-4]:9.375532418632E-1,((135[&rate=6.576361600836387E-4]:5.30645090999E-1,(138[&rate=6.576361600836387E-4]:1.592276108974E-1,136[&rate=6.576361600836387E-4]:2.772076158223E-2)[&rate=6.576361600836387E-4]:5.714174801016E-1)[&rate=6.576361600836387E-4]:2.757396768571E-1,120[&rate=6.576361600836387E-4]:1.058439562377E0)[&rate=6.576361600836387E-4]:5.689257911714E-1)[&rate=6.576361600836387E-4]:4.732921063406E-2)[&rate=6.576361600836387E-4]:4.446018863751E-1)[&rate=6.576361600836387E-4]:9.152136822057E-2)[&rate=6.576361600836387E-4]:3.963407425737E-1)[&rate=6.576361600836387E-4]:1.931694005591E-1,34[&rate=6.576361600836387E-4]:3.279619106058E-4)[&rate=6.576361600836387E-4]:3.219632093243E-2,32[&rate=6.576361600836387E-4]:1.060647462395E-2)[&rate=6.576361600836387E-4]:9.554964709338E-2,33[&rate=6.576361600836387E-4]:1.11635573772E-1);
tree STATE_68220000 [&joint=-20985.06384537535,lnP=-20985.06384537535] = [&R] ((32[&rate=6.227882310455449E-4]:8.742636459103E-2,((38[&rate=6.227882310455449E-4]:1.082405551478E0,((98[&rate=6.227882310455449E-4]:6.787402931527E-1,(((99[&rate=6.227882310455449E-4]:6.237264039647E-1,96[&rate=6.227882310455449E-4]:5.882072782819E-1)[&rate=6.227882310455449E-4]:5.070679524797E-2,(97[&rate=6.227882310455449E-4]:4.477558026228E-1,(101[&rate=6.227882310455449E-4]:6.99355180392E-1,((((6[&rate=6.227882310455449E-4]:4.466265855709E-1,18[&rate=6.227882310455449E-4]:5.096402842011E-1)[&rate=6.227882310455449E-4]:1.13962334463E-3,(10[&rate=6.227882310455449E-4]:4.300889161687E-1,15[&rate=6.227882310455449E-4]:4.684450805522E-1)[&rate=6.227882310455449E-4]:3.411564891121E-2)[&rate=6.227882310455449E-4]:1.157069404251E-1,(((88[&rate=6.227882310455449E-4]:1.253021799447E-1,89[&rate=6.227882310455449E-4]:1.390008100817E-1)[&rate=6.227882310455449E-4]:1.80121778883E-1,((((90[&rate=6.227882310455449E-4]:3.197366582189E-2,91[&rate=6.227882310455449E-4]:3.197366582189E-2)[&rate=6.227882310455449E-4]:7.199889223231E-2,92[&rate=6.227882310455449E-4]:1.039725580542E-1)[&rate=6.227882310455449E-4]:6.432897567397E-2,87[&rate=6.227882310455449E-4]:1.546029035912E-1)[&rate=6.227882310455449E-4]:6.998447580724E-2,((84[&rate=6.227882310455449E-4]:1.278845423237E-1,(83[&rate=6.227882310455449E-4]:4.825352364643E-2,85[&rate=6.227882310455449E-4]:4.825352364643E-2)[&rate=6.227882310455449E-4]:7.963101867728E-2)[&rate=6.227882310455449E-4]:2.45172377209E-2,(93[&rate=6.227882310455449E-4]:9.444907385757E-2,86[&rate=6.227882310455449E-4]:8.075044372056E-2)[&rate=6.227882310455449E-4]:7.165133632406E-2)[&rate=6.227882310455449E-4]:7.218559935379E-2)[&rate=6.227882310455449E-4]:8.083657942928E-2)[&rate=6.227882310455449E-4]:6.413775463988E-1,3[&rate=6.227882310455449E-4]:4.070754778294E-1)[&rate=6.227882310455449E-4]:1.043428769909E-1)[&rate=6.227882310455449E-4]:8.615436824411E-1,((((144[&rate=6.227882310455449E-4]:2.321453725922E-1,141[&rate=6.227882310455449E-4]:2.348850986196E-1)[&rate=6.227882310455449E-4]:9.984877563037E-2,145[&rate=6.227882310455449E-4]:3.374736002775E-1)[&rate=6.227882310455449E-4]:9.59611704247E-2,142[&rate=6.227882310455449E-4]:4.334347707022E-1)[&rate=6.227882310455449E-4]:9.064686793472E-1,(((((140[&rate=6.227882310455449E-4]:4.588191767677E-1,11[&rate=6.227882310455449E-4]:4.779972589594E-1)[&rate=6.227882310455449E-4]:5.380738682894E-2,((20[&rate=6.227882310455449E-4]:3.555264841217E-1,25[&rate=6.227882310455449E-4]:3.747045663134E-1)[&rate=6.227882310455449E-4]:1.550033855091E-1,23[&rate=6.227882310455449E-4]:5.187490477128E-1)[&rate=6.227882310455449E-4]:9.798710492474E-2)[&rate=6.227882310455449E-4]:4.852837022078E-1,(24[&rate=6.227882310455449E-4]:1.010565118323E0,((28[&rate=6.227882310455449E-4]:7.264754618539E-1,21[&rate=6.227882310455449E-4]:7.018179276075E-1)[&rate=6.227882310455449E-4]:1.740368022196E-1,1[&rate=6.227882310455449E-4]:1.142108942106E-1)[&rate=6.227882310455449E-4]:1.155323063037E-1)[&rate=6.227882310455449E-4]:1.024136406325E-1)[&rate=6.227882310455449E-4]:5.647585323342E-2,102[&rate=6.227882310455449E-4]:7.810776572087E-3)[&rate=6.227882310455449E-4]:8.340789265583E-2,((((116[&rate=6.227882310455449E-4]:5.959519937274E-1,(148[&rate=6.227882310455449E-4]:3.46389228786E-1,143[&rate=6.227882310455449E-4]:3.436495027586E-1)[&rate=6.227882310455449E-4]:2.879189293251E-1)[&rate=6.227882310455449E-4]:1.321026368242E-1,((139[&rate=6.227882310455449E-4]:1.833911838868E-1,111[&rate=6.227882310455449E-4]:8.048718133444E-3)[&rate=6.227882310455449E-4]:1.657077353112E-1,(104[&rate=6.227882310455449E-4]:1.076195706695E-1,106[&rate=6.227882310455449E-4]:1.076195706695E-1)[&rate=6.227882310455449E-4]:4.969852661072E-2)[&rate=6.227882310455449E-4]:6.310105058741E-1)[&rate=6.227882310455449E-4]:7.223838991819E-2,((((((112[&rate=6.227882310455449E-4]:2.777076575879E-1,114[&rate=6.227882310455449E-4]:1.955158767661E-1)[&rate=6.227882310455449E-4]:2.57297790494E-1,109[&rate=6.227882310455449E-4]:5.322657220546E-1)[&rate=6.227882310455449E-4]:4.125203887311E-3,107[&rate=6.227882310455449E-4]:5.172128437502E-1)[&rate=6.227882310455449E-4]:3.042071211701E-2,108[&rate=6.227882310455449E-4]:5.448938298398E-1)[&rate=6.227882310455449E-4]:1.088694363894E-1,(19[&rate=6.227882310455449E-4]:4.070448794036E-1,13[&rate=6.227882310455449E-4]:3.686887150199E-1)[&rate=6.227882310455449E-4]:3.097320854558E-1)[&rate=6.227882310455449E-4]:5.359869745398E-3,115[&rate=6.227882310455449E-4]:6.015888893992E-1)[&rate=6.227882310455449E-4]:1.987041310706E-1)[&rate=6.227882310455449E-4]:9.339854638775E-2,((9[&rate=6.227882310455449E-4]:5.570449244311E-1,(117[&rate=6.227882310455449E-4]:5.576341480629E-1,((17[&rate=6.227882310455449E-4]:3.59990749343E-1,14[&rate=6.227882310455449E-4]:3.216345849593E-1)[&rate=6.227882310455449E-4]:1.480885633122E-1,(30[&rate=6.227882310455449E-4]:1.772819558359E-1,4[&rate=6.227882310455449E-4]:4.679216109863E-3)[&rate=6.227882310455449E-4]:4.075096855864E-1)[&rate=6.227882310455449E-4]:8.517127376386E-2)[&rate=6.227882310455449E-4]:1.036968047787E-2)[&rate=6.227882310455449E-4]:1.254065505642E-1,((105[&rate=6.227882310455449E-4]:3.48907001038E-1,113[&rate=6.227882310455449E-4]:3.763042613118E-1)[&rate=6.227882310455449E-4]:1.507011091274E-1,110[&rate=6.227882310455449E-4]:5.215259183845E-1)[&rate=6.227882310455449E-4]:1.636652826382E-1)[&rate=6.227882310455449E-4]:2.85212694602E-1)[&rate=6.227882310455449E-4]:1.893079242881E-1)[&rate=6.227882310455449E-4]:2.109438355659E-3)[&rate=6.227882310455449E-4]:2.823736557052E-1)[&rate=6.227882310455449E-4]:3.291328691582E-1)[&rate=6.227882310455449E-4]:7.926030325907E-1)[&rate=6.227882310455449E-4]:5.365921180201E-3)[&rate=6.227882310455449E-4]:5.985082417905E-3,(95[&rate=6.227882310455449E-4]:5.791716597409E-1,(94[&rate=6.227882310455449E-4]:3.522908714116E-1,100[&rate=6.227882310455449E-4]:3.522908714116E-1)[&rate=6.227882310455449E-4]:1.421813347772E-1)[&rate=6.227882310455449E-4]:9.031766014121E-2)[&rate=6.227882310455449E-4]:2.017993501928E-2)[&rate=6.227882310455449E-4]:9.274828036143E-2,(40[&rate=6.227882310455449E-4]:6.291261211941E-1,((146[&rate=6.227882310455449E-4]:5.904490703549E-1,(((31[&rate=6.227882310455449E-4]:5.396806859539E-1,2[&rate=6.227882310455449E-4]:3.122834256798E-1)[&rate=6.227882310455449E-4]:2.548845902204E-1,(22[&rate=6.227882310455449E-4]:3.429798235969E-1,27[&rate=6.227882310455449E-4]:3.594181797613E-1)[&rate=6.227882310455449E-4]:3.967909320293E-1)[&rate=6.227882310455449E-4]:3.092997964004E-1,(26[&rate=6.227882310455449E-4]:7.063625499804E-1,(7[&rate=6.227882310455449E-4]:2.038509933805E-1,8[&rate=6.227882310455449E-4]:2.038509933805E-1)[&rate=6.227882310455449E-4]:3.956622415313E-1)[&rate=6.227882310455449E-4]:3.536669061559E-1)[&rate=6.227882310455449E-4]:1.550488481649E0)[&rate=6.227882310455449E-4]:5.753068028816E-2,(147[&rate=6.227882310455449E-4]:5.458853151148E-1,(39[&rate=6.227882310455449E-4]:4.400636096357E-1,16[&rate=6.227882310455449E-4]:2.525556535753E0)[&rate=6.227882310455449E-4]:4.844465629877E-2)[&rate=6.227882310455449E-4]:3.925290547373E-2)[&rate=6.227882310455449E-4]:1.01364949786E-1)[&rate=6.227882310455449E-4]:1.394715177367E-2)[&rate=6.227882310455449E-4]:5.076382894393E-1)[&rate=6.227882310455449E-4]:3.112021853843E-1,((((((64[&rate=6.227882310455449E-4]:3.327303214478E-1,60[&rate=6.227882310455449E-4]:1.820453899411E-1)[&rate=6.227882310455449E-4]:1.379757009836E-1,(62[&rate=6.227882310455449E-4]:4.456900818231E-1,65[&rate=6.227882310455449E-4]:2.539092599054E-1)[&rate=6.227882310455449E-4]:6.611183101931E-2)[&rate=6.227882310455449E-4]:7.789666609291E-2,(61[&rate=6.227882310455449E-4]:1.490881041805E-1,63[&rate=6.227882310455449E-4]:1.079922137694E-1)[&rate=6.227882310455449E-4]:4.406104747549E-1)[&rate=6.227882310455449E-4]:1.183222158227E0,(128[&rate=6.227882310455449E-4]:1.312227454404E0,((((129[&rate=6.227882310455449E-4]:4.025431839282E-1,(130[&rate=6.227882310455449E-4]:2.278908760263E-1,131[&rate=6.227882310455449E-4]:2.306306020537E-1)[&rate=6.227882310455449E-4]:1.746523079019E-1)[&rate=6.227882310455449E-4]:1.747620965503E-2,132[&rate=6.227882310455449E-4]:4.227591196106E-1)[&rate=6.227882310455449E-4]:3.254050344365E-1,118[&rate=6.227882310455449E-4]:8.824107293896E-1)[&rate=6.227882310455449E-4]:1.778370092813E-1,69[&rate=6.227882310455449E-4]:1.071206642781E0)[&rate=6.227882310455449E-4]:3.917057431304E-1)[&rate=6.227882310455449E-4]:3.209672553608E-1)[&rate=6.227882310455449E-4]:5.208541000044E-2,(((44[&rate=6.227882310455449E-4]:5.66966864226E-1,(51[&rate=6.227882310455449E-4]:4.109051077739E-1,(50[&rate=6.227882310455449E-4]:1.468623227403E-1,49[&rate=6.227882310455449E-4]:1.468623227403E-1)[&rate=6.227882310455449E-4]:2.585783041594E-1)[&rate=6.227882310455449E-4]:1.342038329548E-1)[&rate=6.227882310455449E-4]:4.559503831757E-2,((41[&rate=6.227882310455449E-4]:3.83784197909E-1,(48[&rate=6.227882310455449E-4]:1.977817412764E-1,42[&rate=6.227882310455449E-4]:1.595303751562E-1)[&rate=6.227882310455449E-4]:2.297183036271E-1)[&rate=6.227882310455449E-4]:6.155388567095E-2,(46[&rate=6.227882310455449E-4]:4.955905054135E-1,43[&rate=6.227882310455449E-4]:4.955905054135E-1)[&rate=6.227882310455449E-4]:4.392386909425E-3)[&rate=6.227882310455449E-4]:1.180434910949E-1)[&rate=6.227882310455449E-4]:2.047007055105E-2,(47[&rate=6.227882310455449E-4]:4.930174592681E-1,45[&rate=6.227882310455449E-4]:4.848207379568E-1)[&rate=6.227882310455449E-4]:1.454789947007E-1)[&rate=6.227882310455449E-4]:2.815841748166E-1)[&rate=6.227882310455449E-4]:1.251084370298E-1,((36[&rate=6.227882310455449E-4]:9.595125708229E-3,(121[&rate=6.227882310455449E-4]:1.319733387057E0,127[&rate=6.227882310455449E-4]:1.760829277468E0)[&rate=6.227882310455449E-4]:7.693137934456E-1)[&rate=6.227882310455449E-4]:1.04105272648E-1,35[&rate=6.227882310455449E-4]:6.712505589043E-2)[&rate=6.227882310455449E-4]:2.144963776171E-1)[&rate=6.227882310455449E-4]:5.096208568393E-1)[&rate=6.227882310455449E-4]:1.811155810934E-1)[&rate=6.227882310455449E-4]:7.905125993907E-2,(33[&rate=6.227882310455449E-4]:7.724919318128E-2,((((66[&rate=6.227882310455449E-4]:5.671224542241E-1,(67[&rate=6.227882310455449E-4]:4.936434986076E-1,(122[&rate=6.227882310455449E-4]:4.059973453346E-1,(124[&rate=6.227882310455449E-4]:3.45288304813E-1,123[&rate=6.227882310455449E-4]:3.480205452501E-1)[&rate=6.227882310455449E-4]:5.79768000845E-2)[&rate=6.227882310455449E-4]:5.889187036137E-1)[&rate=6.227882310455449E-4]:7.347895561645E-2)[&rate=6.227882310455449E-4]:3.668819978689E-2,(120[&rate=6.227882310455449E-4]:1.7742286316E0,((135[&rate=6.227882310455449E-4]:5.606385816515E-1,(138[&rate=6.227882310455449E-4]:2.412110389477E-1,136[&rate=6.227882310455449E-4]:1.097041896325E-1)[&rate=6.227882310455449E-4]:5.194275427038E-1)[&rate=6.227882310455449E-4]:9.274569332306E-1,(119[&rate=6.227882310455449E-4]:1.828622669667E0,126[&rate=6.227882310455449E-4]:1.042920147023E0)[&rate=6.227882310455449E-4]:7.418050694635E-3)[&rate=6.227882310455449E-4]:3.407832219734E-2)[&rate=6.227882310455449E-4]:7.665683237809E-1)[&rate=6.227882310455449E-4]:2.036381856871E-1,((125[&rate=6.227882310455449E-4]:1.168019908836E0,(((52[&rate=6.227882310455449E-4]:2.801782063639E-1,(103[&rate=6.227882310455449E-4]:5.192483713479E-1,(29[&rate=6.227882310455449E-4]:6.52776732457E-1,(5[&rate=6.227882310455449E-4]:2.854994463255E-1,12[&rate=6.227882310455449E-4]:3.23855610709E-1)[&rate=6.227882310455449E-4]:2.220718066795E-1)[&rate=6.227882310455449E-4]:9.934835121971E-2)[&rate=6.227882310455449E-4]:1.425223569577E0)[&rate=6.227882310455449E-4]:5.388977825053E-1,(((73[&rate=6.227882310455449E-4]:6.42641345683E-1,((77[&rate=6.227882310455449E-4]:5.302915546333E-1,71[&rate=6.227882310455449E-4]:4.672778560032E-1)[&rate=6.227882310455449E-4]:8.031635687602E-2,((79[&rate=6.227882310455449E-4]:5.275944333636E-1,(82[&rate=6.227882310455449E-4]:3.490832336385E-1,(72[&rate=6.227882310455449E-4]:1.802183671138E-3,78[&rate=6.227882310455449E-4]:2.371999189045E-2)[&rate=6.227882310455449E-4]:3.17144063666E-1)[&rate=6.227882310455449E-4]:1.867303778072E-1)[&rate=6.227882310455449E-4]:1.261574331532E-2,(80[&rate=6.227882310455449E-4]:2.303308227976E-1,81[&rate=6.227882310455449E-4]:2.303308227976E-1)[&rate=6.227882310455449E-4]:3.016601757991E-1)[&rate=6.227882310455449E-4]:3.478129647428E-2)[&rate=6.227882310455449E-4]:2.655398211899E-2)[&rate=6.227882310455449E-4]:1.221814931429E-1,(75[&rate=6.227882310455449E-4]:5.392605540279E-1,((70[&rate=6.227882310455449E-4]:2.611328629987E-1,74[&rate=6.227882310455449E-4]:2.994890273821E-1)[&rate=6.227882310455449E-4]:2.079730920153E-1,76[&rate=6.227882310455449E-4]:5.074621193974E-1)[&rate=6.227882310455449E-4]:3.179843463045E-2)[&rate=6.227882310455449E-4]:2.255622847981E-1)[&rate=6.227882310455449E-4]:7.812473643429E-1,53[&rate=6.227882310455449E-4]:7.996071445568E-1)[&rate=6.227882310455449E-4]:1.127212300109E-2)[&rate=6.227882310455449E-4]:4.509057569821E-2,((137[&rate=6.227882310455449E-4]:4.604471155914E-1,133[&rate=6.227882310455449E-4]:4.193512251804E-1)[&rate=6.227882310455449E-4]:1.304090882066E-1,134[&rate=6.227882310455449E-4]:5.196233270858E-1)[&rate=6.227882310455449E-4]:1.088289026837E0)[&rate=6.227882310455449E-4]:5.224325792411E-1)[&rate=6.227882310455449E-4]:2.64134472608E-1,((57[&rate=6.227882310455449E-4]:5.476725940305E-1,((54[&rate=6.227882310455449E-4]:2.989275067652E-1,59[&rate=6.227882310455449E-4]:3.371788728854E-1)[&rate=6.227882310455449E-4]:1.131599623597E-1,((56[&rate=6.227882310455449E-4]:3.039033130136E-1,55[&rate=6.227882310455449E-4]:3.039033130136E-1)[&rate=6.227882310455449E-4]:1.256393008517E-1,(58[&rate=6.227882310455449E-4]:3.414657457486E-1,37[&rate=6.227882310455449E-4]:3.605914288087E-1)[&rate=6.227882310455449E-4]:1.153992724884E-1)[&rate=6.227882310455449E-4]:1.259950006817E-2)[&rate=6.227882310455449E-4]:9.460151834832E-2)[&rate=6.227882310455449E-4]:2.255176179276E-1,68[&rate=6.227882310455449E-4]:7.212776436521E-1)[&rate=6.227882310455449E-4]:5.442100711251E-1)[&rate=6.227882310455449E-4]:8.968176269315E-2)[&rate=6.227882310455449E-4]:1.420632519095E-1,34[&rate=6.227882310455449E-4]:8.649839297753E-2)[&rate=6.227882310455449E-4]:7.189156368114E-3)[&rate=6.227882310455449E-4]:9.470788340354E-2);
tree STATE_68310000 [&joint=-20964.038981921538,lnP=-20964.038981921538] = [&R] (33[&rate=5.522983142098888E-4]:8.478385706563E-2,(32[&rate=5.522983142098888E-4]:3.798075162603E-2,(34[&rate=5.522983142098888E-4]:2.309320587401E-2,((((125[&rate=5.522983142098888E-4]:6.476836649632E-1,(((52[&rate=5.522983142098888E-4]:4.782846959135E-1,(103[&rate=5.522983142098888E-4]:5.816794770114E-1,(29[&rate=5.522983142098888E-4]:3.706640508469E-1,(5[&rate=5.522983142098888E-4]:1.169915738596E-1,12[&rate=5.522983142098888E-4]:1.553477382431E-1)[&rate=5.522983142098888E-4]:1.084669975353E-1)[&rate=5.522983142098888E-4]:4.438921384932E-1)[&rate=5.522983142098888E-4]:1.560898953463E0)[&rate=5.522983142098888E-4]:2.256877741475E-1,(137[&rate=5.522983142098888E-4]:7.811533834151E-1,(134[&rate=5.522983142098888E-4]:5.336812105129E-1,133[&rate=5.522983142098888E-4]:5.63818196814E-1)[&rate=5.522983142098888E-4]:1.7623929619E-1)[&rate=5.522983142098888E-4]:7.377977527138E-1)[&rate=5.522983142098888E-4]:3.360911321787E-3,(((((80[&rate=5.522983142098888E-4]:2.050536565353E-1,81[&rate=5.522983142098888E-4]:2.050536565353E-1)[&rate=5.522983142098888E-4]:4.234314886559E-1,((73[&rate=5.522983142098888E-4]:2.962982146421E-1,77[&rate=5.522983142098888E-4]:2.908187625874E-1)[&rate=5.522983142098888E-4]:1.692439420288E-1,71[&rate=5.522983142098888E-4]:3.970490059861E-1)[&rate=5.522983142098888E-4]:2.122580570134E-1)[&rate=5.522983142098888E-4]:5.921897511888E-2,(((72[&rate=5.522983142098888E-4]:9.128276197147E-3,78[&rate=5.522983142098888E-4]:3.104608441646E-2)[&rate=5.522983142098888E-4]:1.96678444776E-1,82[&rate=5.522983142098888E-4]:2.359437072745E-1)[&rate=5.522983142098888E-4]:3.903584647921E-3,79[&rate=5.522983142098888E-4]:2.316281138404E-1)[&rate=5.522983142098888E-4]:4.64295184552E-1)[&rate=5.522983142098888E-4]:1.931812706767E-1,(75[&rate=5.522983142098888E-4]:7.342417021242E-1,(70[&rate=5.522983142098888E-4]:6.395142278083E-1,(76[&rate=5.522983142098888E-4]:6.384846179617E-1,74[&rate=5.522983142098888E-4]:6.384846179617E-1)[&rate=5.522983142098888E-4]:3.938577423009E-2)[&rate=5.522983142098888E-4]:5.637130993247E-2)[&rate=5.522983142098888E-4]:1.959587573556E-1)[&rate=5.522983142098888E-4]:4.755220178262E-1,53[&rate=5.522983142098888E-4]:6.59259418694E-1)[&rate=5.522983142098888E-4]:3.987724137737E-2)[&rate=5.522983142098888E-4]:1.589295185531E-1)[&rate=5.522983142098888E-4]:3.402365930735E-1,((59[&rate=5.522983142098888E-4]:5.160416314413E-1,((56[&rate=5.522983142098888E-4]:2.717385415747E-1,55[&rate=5.522983142098888E-4]:2.717385415747E-1)[&rate=5.522983142098888E-4]:8.083427686573E-2,(((37[&rate=5.522983142098888E-4]:4.659292124306E-2,58[&rate=5.522983142098888E-4]:2.746723818295E-2)[&rate=5.522983142098888E-4]:1.935331270563E-1,54[&rate=5.522983142098888E-4]:1.636233160589E-1)[&rate=5.522983142098888E-4]:2.070203518921E-2,57[&rate=5.522983142098888E-4]:2.253089578055E-1)[&rate=5.522983142098888E-4]:1.381928223837E-1)[&rate=5.522983142098888E-4]:1.552720916892E-1)[&rate=5.522983142098888E-4]:1.505477837808E-1,68[&rate=5.522983142098888E-4]:6.174090873531E-1)[&rate=5.522983142098888E-4]:2.038445040169E-1)[&rate=5.522983142098888E-4]:4.551093611508E-1,(((((135[&rate=5.522983142098888E-4]:5.513670958916E-1,(138[&rate=5.522983142098888E-4]:4.273933719092E-1,136[&rate=5.522983142098888E-4]:2.95886522594E-1)[&rate=5.522983142098888E-4]:3.239737239825E-1)[&rate=5.522983142098888E-4]:8.817240097921E-1,120[&rate=5.522983142098888E-4]:1.685145900204E0)[&rate=5.522983142098888E-4]:1.970576680948E-1,(119[&rate=5.522983142098888E-4]:1.741786398941E0,126[&rate=5.522983142098888E-4]:9.560838762976E-1)[&rate=5.522983142098888E-4]:2.363075803166E-1)[&rate=5.522983142098888E-4]:5.412790186859E-1,(67[&rate=5.522983142098888E-4]:1.25039105291E-1,(123[&rate=5.522983142098888E-4]:4.433067952621E-1,(124[&rate=5.522983142098888E-4]:3.597455091687E-1,122[&rate=5.522983142098888E-4]:3.624777496059E-1)[&rate=5.522983142098888E-4]:8.082904565623E-2)[&rate=5.522983142098888E-4]:1.830048603696E-1)[&rate=5.522983142098888E-4]:3.614571803241E-1)[&rate=5.522983142098888E-4]:1.643960198465E-2,66[&rate=5.522983142098888E-4]:5.029358875998E-1)[&rate=5.522983142098888E-4]:2.257064271487E-1)[&rate=5.522983142098888E-4]:6.762086355214E-2,((38[&rate=5.522983142098888E-4]:7.258338450535E-1,((((16[&rate=5.522983142098888E-4]:2.474941513167E0,40[&rate=5.522983142098888E-4]:3.894485870497E-1)[&rate=5.522983142098888E-4]:1.320797122563E-1,((97[&rate=5.522983142098888E-4]:2.749452147925E-1,(((31[&rate=5.522983142098888E-4]:7.636992276738E-1,2[&rate=5.522983142098888E-4]:5.363019673997E-1)[&rate=5.522983142098888E-4]:5.050718708576E-2,((7[&rate=5.522983142098888E-4]:2.191264486142E-1,8[&rate=5.522983142098888E-4]:2.191264486142E-1)[&rate=5.522983142098888E-4]:2.970443935182E-1,26[&rate=5.522983142098888E-4]:6.23020157201E-1)[&rate=5.522983142098888E-4]:1.473506411201E-1)[&rate=5.522983142098888E-4]:5.552525510822E-2,(22[&rate=5.522983142098888E-4]:3.679946102919E-1,27[&rate=5.522983142098888E-4]:3.844329664563E-1)[&rate=5.522983142098888E-4]:4.469425390278E-1)[&rate=5.522983142098888E-4]:1.660374859394E0)[&rate=5.522983142098888E-4]:1.075030712466E-1,(39[&rate=5.522983142098888E-4]:4.374527390597E-1,146[&rate=5.522983142098888E-4]:5.576713182947E-1)[&rate=5.522983142098888E-4]:1.603379834546E-2)[&rate=5.522983142098888E-4]:6.804176190081E-2)[&rate=5.522983142098888E-4]:1.376517790189E-2,(((98[&rate=5.522983142098888E-4]:4.811876246555E-1,(101[&rate=5.522983142098888E-4]:6.725541904518E-1,((((((84[&rate=5.522983142098888E-4]:1.137104153501E-1,85[&rate=5.522983142098888E-4]:1.137104153501E-1)[&rate=5.522983142098888E-4]:5.018943156804E-2,(93[&rate=5.522983142098888E-4]:1.597248780903E-1,(86[&rate=5.522983142098888E-4]:7.946659533917E-3,83[&rate=5.522983142098888E-4]:7.946659533917E-3)[&rate=5.522983142098888E-4]:1.380795884193E-1)[&rate=5.522983142098888E-4]:1.787359896488E-2)[&rate=5.522983142098888E-4]:1.358108100747E-2,(((90[&rate=5.522983142098888E-4]:4.566836652534E-2,91[&rate=5.522983142098888E-4]:4.566836652534E-2)[&rate=5.522983142098888E-4]:5.923199381493E-2,92[&rate=5.522983142098888E-4]:1.049003603403E-1)[&rate=5.522983142098888E-4]:6.42470398047E-2,87[&rate=5.522983142098888E-4]:1.55448770008E-1)[&rate=5.522983142098888E-4]:2.203215791765E-2)[&rate=5.522983142098888E-4]:2.05637327877E-1,(88[&rate=5.522983142098888E-4]:1.172023039406E-1,89[&rate=5.522983142098888E-4]:1.309009340777E-1)[&rate=5.522983142098888E-4]:2.65915951862E-1)[&rate=5.522983142098888E-4]:1.498325819095E0,(((3[&rate=5.522983142098888E-4]:5.512903109008E-1,18[&rate=5.522983142098888E-4]:6.663588040514E-1)[&rate=5.522983142098888E-4]:1.112288108349E-1,6[&rate=5.522983142098888E-4]:7.145739162562E-1)[&rate=5.522983142098888E-4]:6.12451640886E-3,(10[&rate=5.522983142098888E-4]:3.138994571167E-1,15[&rate=5.522983142098888E-4]:3.522556215002E-1)[&rate=5.522983142098888E-4]:4.232373317127E-1)[&rate=5.522983142098888E-4]:6.730744093564E-1)[&rate=5.522983142098888E-4]:1.7047997929E-1,((((((19[&rate=5.522983142098888E-4]:3.188098251256E-1,13[&rate=5.522983142098888E-4]:2.80453660742E-1)[&rate=5.522983142098888E-4]:4.524785338285E-1,115[&rate=5.522983142098888E-4]:6.507404137486E-1)[&rate=5.522983142098888E-4]:3.874308747315E-2,((109[&rate=5.522983142098888E-4]:4.897839675749E-1,(112[&rate=5.522983142098888E-4]:2.826366953992E-1,114[&rate=5.522983142098888E-4]:2.004449145773E-1)[&rate=5.522983142098888E-4]:2.098869982031E-1)[&rate=5.522983142098888E-4]:2.151461053121E-1,(108[&rate=5.522983142098888E-4]:2.265526194851E-1,107[&rate=5.522983142098888E-4]:2.292923455125E-1)[&rate=5.522983142098888E-4]:4.564596451828E-1)[&rate=5.522983142098888E-4]:6.400548312915E-2)[&rate=5.522983142098888E-4]:1.98896448558E-1,((148[&rate=5.522983142098888E-4]:1.794106271157E-1,143[&rate=5.522983142098888E-4]:1.766709010884E-1)[&rate=5.522983142098888E-4]:5.230822181501E-1,((104[&rate=5.522983142098888E-4]:2.806467812748E-1,((106[&rate=5.522983142098888E-4]:1.815314599868E-1,111[&rate=5.522983142098888E-4]:1.979698161512E-1)[&rate=5.522983142098888E-4]:1.971456792739E-3,139[&rate=5.522983142098888E-4]:3.752837386973E-1)[&rate=5.522983142098888E-4]:9.714386449527E-2)[&rate=5.522983142098888E-4]:3.539817438373E-1,116[&rate=5.522983142098888E-4]:5.743545525094E-1)[&rate=5.522983142098888E-4]:8.978212837283E-2)[&rate=5.522983142098888E-4]:2.242432688975E-1)[&rate=5.522983142098888E-4]:2.945751905316E-1,((((30[&rate=5.522983142098888E-4]:3.891154822194E-1,4[&rate=5.522983142098888E-4]:2.165127424934E-1)[&rate=5.522983142098888E-4]:4.81375759276E-1,(9[&rate=5.522983142098888E-4]:5.585539066886E-1,(17[&rate=5.522983142098888E-4]:3.737422090238E-1,14[&rate=5.522983142098888E-4]:3.353860446401E-1)[&rate=5.522983142098888E-4]:2.313870401305E-1)[&rate=5.522983142098888E-4]:1.886496635739E-1)[&rate=5.522983142098888E-4]:1.252718035669E-2,((117[&rate=5.522983142098888E-4]:4.72819880677E-1,110[&rate=5.522983142098888E-4]:4.646007025947E-1)[&rate=5.522983142098888E-4]:2.384344788495E-1,105[&rate=5.522983142098888E-4]:6.811173732251E-1)[&rate=5.522983142098888E-4]:5.943529520231E-2)[&rate=5.522983142098888E-4]:2.354519359016E-3,113[&rate=5.522983142098888E-4]:7.703044480602E-1)[&rate=5.522983142098888E-4]:4.948424730729E-1)[&rate=5.522983142098888E-4]:2.639071359124E-1,(((((11[&rate=5.522983142098888E-4]:5.247227384462E-1,140[&rate=5.522983142098888E-4]:5.055446562545E-1)[&rate=5.522983142098888E-4]:2.702950011962E-1,(23[&rate=5.522983142098888E-4]:8.137361540435E-1,(25[&rate=5.522983142098888E-4]:3.088642841268E-1,20[&rate=5.522983142098888E-4]:2.896862019351E-1)[&rate=5.522983142098888E-4]:5.158307740263E-1)[&rate=5.522983142098888E-4]:6.621309244812E-2)[&rate=5.522983142098888E-4]:4.016674092076E-1,102[&rate=5.522983142098888E-4]:1.309317241925E-1)[&rate=5.522983142098888E-4]:1.291462573195E-1,((1[&rate=5.522983142098888E-4]:2.050084141931E-2,(28[&rate=5.522983142098888E-4]:5.681302142953E-1,21[&rate=5.522983142098888E-4]:5.434726800489E-1)[&rate=5.522983142098888E-4]:2.386719969869E-1)[&rate=5.522983142098888E-4]:5.376596904204E-2,24[&rate=5.522983142098888E-4]:8.550887282696E-1)[&rate=5.522983142098888E-4]:5.666330888588E-1)[&rate=5.522983142098888E-4]:1.509752774489E-1,((144[&rate=5.522983142098888E-4]:1.039572789961E-1,(141[&rate=5.522983142098888E-4]:1.043027487643E-1,145[&rate=5.522983142098888E-4]:1.070424747919E-1)[&rate=5.522983142098888E-4]:2.394256259175E-3)[&rate=5.522983142098888E-4]:3.320675300373E-1,142[&rate=5.522983142098888E-4]:4.415042610884E-1)[&rate=5.522983142098888E-4]:1.216124340338E0)[&rate=5.522983142098888E-4]:4.402819534505E-2)[&rate=5.522983142098888E-4]:5.985629851238E-2)[&rate=5.522983142098888E-4]:1.630958896883E-1)[&rate=5.522983142098888E-4]:6.533822926512E-1)[&rate=5.522983142098888E-4]:1.154914075154E-1,(95[&rate=5.522983142098888E-4]:5.222970799829E-1,(100[&rate=5.522983142098888E-4]:3.703955405025E-1,94[&rate=5.522983142098888E-4]:3.703955405025E-1)[&rate=5.522983142098888E-4]:6.720208592832E-2)[&rate=5.522983142098888E-4]:8.531091393677E-2)[&rate=5.522983142098888E-4]:4.353352625696E-3,(96[&rate=5.522983142098888E-4]:5.023562062096E-1,99[&rate=5.522983142098888E-4]:5.378753318925E-1)[&rate=5.522983142098888E-4]:8.50149764014E-2)[&rate=5.522983142098888E-4]:6.267639295756E-2)[&rate=5.522983142098888E-4]:9.588439869349E-2,147[&rate=5.522983142098888E-4]:6.885549250817E-1)[&rate=5.522983142098888E-4]:1.629619800811E-1)[&rate=5.522983142098888E-4]:6.370695803942E-1,(((((118[&rate=5.522983142098888E-4]:7.260714340417E-1,69[&rate=5.522983142098888E-4]:7.370303381514E-1)[&rate=5.522983142098888E-4]:7.659624166467E-2,((130[&rate=5.522983142098888E-4]:1.211210787288E-1,131[&rate=5.522983142098888E-4]:1.238608047562E-1)[&rate=5.522983142098888E-4]:2.507563072178E-1,(129[&rate=5.522983142098888E-4]:3.005052430076E-1,132[&rate=5.522983142098888E-4]:3.03244969035E-1)[&rate=5.522983142098888E-4]:7.137214293902E-2)[&rate=5.522983142098888E-4]:2.938039883898E-1)[&rate=5.522983142098888E-4]:7.371607465533E-1,(((64[&rate=5.522983142098888E-4]:3.966473170446E-1,((62[&rate=5.522983142098888E-4]:4.291569547811E-1,60[&rate=5.522983142098888E-4]:2.373761328633E-1)[&rate=5.522983142098888E-4]:4.325536467354E-3,65[&rate=5.522983142098888E-4]:2.417016693307E-1)[&rate=5.522983142098888E-4]:4.260716207269E-3)[&rate=5.522983142098888E-4]:1.444130778171E-1,(61[&rate=5.522983142098888E-4]:1.604455209377E-1,63[&rate=5.522983142098888E-4]:1.193496305267E-1)[&rate=5.522983142098888E-4]:4.217107643351E-1)[&rate=5.522983142098888E-4]:8.852124564869E-1,128[&rate=5.522983142098888E-4]:1.327642714363E0)[&rate=5.522983142098888E-4]:7.245968049988E-2)[&rate=5.522983142098888E-4]:4.87837219669E-2,(45[&rate=5.522983142098888E-4]:5.978191641871E-1,((46[&rate=5.522983142098888E-4]:5.217098149048E-1,((42[&rate=5.522983142098888E-4]:1.321625409155E-1,(41[&rate=5.522983142098888E-4]:1.232048844149E-1,48[&rate=5.522983142098888E-4]:1.669207314093E-1)[&rate=5.522983142098888E-4]:3.493175626371E-3)[&rate=5.522983142098888E-4]:3.300530061587E-1,43[&rate=5.522983142098888E-4]:5.11395874943E-1)[&rate=5.522983142098888E-4]:1.031393996181E-2)[&rate=5.522983142098888E-4]:4.959027127117E-2,(51[&rate=5.522983142098888E-4]:5.030874510009E-1,((50[&rate=5.522983142098888E-4]:4.120887011403E-1,49[&rate=5.522983142098888E-4]:4.120887011403E-1)[&rate=5.522983142098888E-4]:3.343279244127E-2,(47[&rate=5.522983142098888E-4]:5.769410702236E-2,44[&rate=5.522983142098888E-4]:5.222962614811E-2)[&rate=5.522983142098888E-4]:4.206142718049E-1)[&rate=5.522983142098888E-4]:5.210147654508E-2)[&rate=5.522983142098888E-4]:4.089023080359E-2)[&rate=5.522983142098888E-4]:3.471579932257E-2)[&rate=5.522983142098888E-4]:7.76707403508E-2)[&rate=5.522983142098888E-4]:1.289968191239E-1,(((127[&rate=5.522983142098888E-4]:2.533217677557E0,36[&rate=5.522983142098888E-4]:1.266973235129E-2)[&rate=5.522983142098888E-4]:4.88326457794E-2,35[&rate=5.522983142098888E-4]:1.492703566494E-2)[&rate=5.522983142098888E-4]:2.970863685255E-3,121[&rate=5.522983142098888E-4]:2.14392529661E0)[&rate=5.522983142098888E-4]:3.121791331532E-2)[&rate=5.522983142098888E-4]:7.114221662666E-1)[&rate=5.522983142098888E-4]:3.572519936848E-2)[&rate=5.522983142098888E-4]:8.984372620346E-2)[&rate=5.522983142098888E-4]:3.680535397111E-2)[&rate=5.522983142098888E-4]:4.132365338488E-2);
```
