## Supplementary File S2 for "Epidemiological and genomic investigation of chikungunya virus in Rio de Janeiro state, Brazil, between 2015 and 2018": empirical.trees (part 12 of 15)

```
tree STATE_68400000 [&joint=-20940.76617573509,lnP=-20940.76617573509] = [&R] ((((((125[&rate=6.132511629817232E-4]:7.830697169251E-1,((((((80[&rate=6.132511629817232E-4]:3.380439428532E-2,81[&rate=6.132511629817232E-4]:3.380439428532E-2)[&rate=6.132511629817232E-4]:2.554235835303E-1,(73[&rate=6.132511629817232E-4]:1.365597278868E-1,71[&rate=6.132511629817232E-4]:6.806657720196E-2)[&rate=6.132511629817232E-4]:2.019833184219E-1)[&rate=6.132511629817232E-4]:3.860509799834E-2,(77[&rate=6.132511629817232E-4]:3.430343828889E-1,((72[&rate=6.132511629817232E-4]:3.475104681122E-2,78[&rate=6.132511629817232E-4]:5.666885503054E-2)[&rate=6.132511629817232E-4]:8.326262441621E-2,(82[&rate=6.132511629817232E-4]:1.438561233952E-1,79[&rate=6.132511629817232E-4]:1.356369453131E-1)[&rate=6.132511629817232E-4]:4.294534133615E-3)[&rate=6.132511629817232E-4]:1.674864650861E-1)[&rate=6.132511629817232E-4]:2.863430936346E-2)[&rate=6.132511629817232E-4]:4.530711187778E-1,(75[&rate=6.132511629817232E-4]:5.142955040619E-1,(70[&rate=6.132511629817232E-4]:2.808385576256E-1,(76[&rate=6.132511629817232E-4]:3.003501526648E-1,74[&rate=6.132511629817232E-4]:3.003501526648E-1)[&rate=6.132511629817232E-4]:1.884456934426E-2)[&rate=6.132511629817232E-4]:1.951007820529E-1)[&rate=6.132511629817232E-4]:3.159237590229E-1)[&rate=6.132511629817232E-4]:4.409913115037E-1,(53[&rate=6.132511629817232E-4]:4.982048476663E-1,((103[&rate=6.132511629817232E-4]:7.355794135333E-1,(29[&rate=6.132511629817232E-4]:5.797352905752E-1,(5[&rate=6.132511629817232E-4]:7.39749865154E-2,12[&rate=6.132511629817232E-4]:1.123311508989E-1)[&rate=6.132511629817232E-4]:3.605548246078E-1)[&rate=6.132511629817232E-4]:3.887208352869E-1)[&rate=6.132511629817232E-4]:1.375960966178E0,52[&rate=6.132511629817232E-4]:4.472466451504E-1)[&rate=6.132511629817232E-4]:5.915492382734E-2)[&rate=6.132511629817232E-4]:2.654266831019E-2)[&rate=6.132511629817232E-4]:6.024115525447E-2,((133[&rate=6.132511629817232E-4]:4.823238441418E-1,134[&rate=6.132511629817232E-4]:4.521868578406E-1)[&rate=6.132511629817232E-4]:1.195615759273E-1,137[&rate=6.132511629817232E-4]:6.429813104802E-1)[&rate=6.132511629817232E-4]:7.651827481301E-1)[&rate=6.132511629817232E-4]:4.084635593553E-1)[&rate=6.132511629817232E-4]:3.686631710102E-1,((((58[&rate=6.132511629817232E-4]:1.727126851279E-1,54[&rate=6.132511629817232E-4]:1.153356359476E-1)[&rate=6.132511629817232E-4]:3.515343073101E-2,(59[&rate=6.132511629817232E-4]:1.582148445899E-1,(37[&rate=6.132511629817232E-4]:1.732828361901E-1,(56[&rate=6.132511629817232E-4]:9.927498644983E-2,55[&rate=6.132511629817232E-4]:9.927498644983E-2)[&rate=6.132511629817232E-4]:2.755976230847E-2)[&rate=6.132511629817232E-4]:2.318337451999E-2)[&rate=6.132511629817232E-4]:3.05255882089E-2)[&rate=6.132511629817232E-4]:1.762747120886E-1,57[&rate=6.132511629817232E-4]:3.677473853245E-1)[&rate=6.132511629817232E-4]:1.964432273537E-1,68[&rate=6.132511629817232E-4]:5.122780443721E-1)[&rate=6.132511629817232E-4]:4.727881768965E-1)[&rate=6.132511629817232E-4]:3.31720882839E-1,((((39[&rate=6.132511629817232E-4]:3.39845091795E-1,(101[&rate=6.132511629817232E-4]:8.034210223938E-1,(((((144[&rate=6.132511629817232E-4]:1.504163702021E-1,(141[&rate=6.132511629817232E-4]:8.589005171089E-2,145[&rate=6.132511629817232E-4]:8.862977773848E-2)[&rate=6.132511629817232E-4]:6.726604451859E-2)[&rate=6.132511629817232E-4]:2.706944650265E-1,142[&rate=6.132511629817232E-4]:4.265902872836E-1)[&rate=6.132511629817232E-4]:9.095918867483E-1,(((((109[&rate=6.132511629817232E-4]:3.477816240046E-1,(112[&rate=6.132511629817232E-4]:2.428332605195E-1,114[&rate=6.132511629817232E-4]:1.606414796976E-1)[&rate=6.132511629817232E-4]:1.076880895125E-1)[&rate=6.132511629817232E-4]:2.575519352117E-1,(107[&rate=6.132511629817232E-4]:4.344875951111E-2,108[&rate=6.132511629817232E-4]:4.070903348375E-2)[&rate=6.132511629817232E-4]:5.427067175134E-1)[&rate=6.132511629817232E-4]:1.454565444103E-1,(115[&rate=6.132511629817232E-4]:3.751137939066E-1,(19[&rate=6.132511629817232E-4]:2.926199399459E-1,13[&rate=6.132511629817232E-4]:2.542637755622E-1)[&rate=6.132511629817232E-4]:2.030417991662E-1)[&rate=6.132511629817232E-4]:2.962242549255E-1)[&rate=6.132511629817232E-4]:1.798272900006E-1,((116[&rate=6.132511629817232E-4]:5.844485141199E-1,((139[&rate=6.132511629817232E-4]:3.984686233619E-1,111[&rate=6.132511629817232E-4]:2.231261576085E-1)[&rate=6.132511629817232E-4]:6.417173706971E-2,(104[&rate=6.132511629817232E-4]:1.902098850042E-1,106[&rate=6.132511629817232E-4]:1.902098850042E-1)[&rate=6.132511629817232E-4]:8.064965350965E-2)[&rate=6.132511629817232E-4]:3.738629482088E-1)[&rate=6.132511629817232E-4]:1.715514764628E-1,(148[&rate=6.132511629817232E-4]:2.341713177129E-1,143[&rate=6.132511629817232E-4]:2.314315916855E-1)[&rate=6.132511629817232E-4]:5.601848372535E-1)[&rate=6.132511629817232E-4]:9.516534824996E-2)[&rate=6.132511629817232E-4]:1.014719633105E-1,((110[&rate=6.132511629817232E-4]:4.540264545736E-1,105[&rate=6.132511629817232E-4]:4.321086463545E-1)[&rate=6.132511629817232E-4]:4.353044145597E-1,((9[&rate=6.132511629817232E-4]:6.252582398425E-1,((117[&rate=6.132511629817232E-4]:5.440144662925E-1,(30[&rate=6.132511629817232E-4]:1.769344297136E-1,4[&rate=6.132511629817232E-4]:4.331689987556E-3)[&rate=6.132511629817232E-4]:4.794088037022E-1)[&rate=6.132511629817232E-4]:2.782874102856E-2,(17[&rate=6.132511629817232E-4]:2.588669523617E-1,14[&rate=6.132511629817232E-4]:2.20510787978E-1)[&rate=6.132511629817232E-4]:3.485926933154E-1)[&rate=6.132511629817232E-4]:6.437393663109E-2)[&rate=6.132511629817232E-4]:1.440675561254E-1,113[&rate=6.132511629817232E-4]:7.7754497405E-1)[&rate=6.132511629817232E-4]:1.17265347138E-1)[&rate=6.132511629817232E-4]:1.40018761777E-1)[&rate=6.132511629817232E-4]:1.287503513407E-1)[&rate=6.132511629817232E-4]:4.482116440917E-2,(102[&rate=6.132511629817232E-4]:7.336422352183E-2,(((23[&rate=6.132511629817232E-4]:5.343242738152E-1,(25[&rate=6.132511629817232E-4]:3.279719224193E-1,20[&rate=6.132511629817232E-4]:3.087938402276E-1)[&rate=6.132511629817232E-4]:2.173112555055E-1)[&rate=6.132511629817232E-4]:1.448698346283E-1,(140[&rate=6.132511629817232E-4]:4.628738974303E-1,11[&rate=6.132511629817232E-4]:4.820519796221E-1)[&rate=6.132511629817232E-4]:1.122106219722E-1)[&rate=6.132511629817232E-4]:4.866932577161E-1,(((21[&rate=6.132511629817232E-4]:4.833013480945E-1,28[&rate=6.132511629817232E-4]:5.079588823409E-1)[&rate=6.132511629817232E-4]:3.380636448686E-1,1[&rate=6.132511629817232E-4]:5.97211573466E-2)[&rate=6.132511629817232E-4]:1.674577419006E-1,24[&rate=6.132511629817232E-4]:1.008000817055E0)[&rate=6.132511629817232E-4]:1.688454532138E-1)[&rate=6.132511629817232E-4]:5.816178886894E-2)[&rate=6.132511629817232E-4]:6.106377245347E-2)[&rate=6.132511629817232E-4]:1.680188061306E-1,(((10[&rate=6.132511629817232E-4]:2.005014933989E-1,15[&rate=6.132511629817232E-4]:2.388576577824E-1)[&rate=6.132511629817232E-4]:2.910474622405E-1,(6[&rate=6.132511629817232E-4]:4.606982509874E-1,18[&rate=6.132511629817232E-4]:5.237119496175E-1)[&rate=6.132511629817232E-4]:1.441234848762E-2)[&rate=6.132511629817232E-4]:4.787107234238E-1,((((86[&rate=6.132511629817232E-4]:1.091116750829E-1,85[&rate=6.132511629817232E-4]:1.091116750829E-1)[&rate=6.132511629817232E-4]:9.824797442375E-2,(88[&rate=6.132511629817232E-4]:7.709421352617E-2,89[&rate=6.132511629817232E-4]:9.079284366318E-2)[&rate=6.132511629817232E-4]:1.302654359805E-1)[&rate=6.132511629817232E-4]:9.035583338204E-2,(87[&rate=6.132511629817232E-4]:2.159699894809E-1,((83[&rate=6.132511629817232E-4]:9.730729300397E-2,(84[&rate=6.132511629817232E-4]:8.273477835919E-2,93[&rate=6.132511629817232E-4]:9.64334084962E-2)[&rate=6.132511629817232E-4]:1.457251464478E-2)[&rate=6.132511629817232E-4]:1.077656221106E-1,((90[&rate=6.132511629817232E-4]:1.105182517024E-2,91[&rate=6.132511629817232E-4]:1.105182517024E-2)[&rate=6.132511629817232E-4]:8.189191514912E-2,92[&rate=6.132511629817232E-4]:9.294374031936E-2)[&rate=6.132511629817232E-4]:1.258278049322E-1)[&rate=6.132511629817232E-4]:1.08970743664E-2)[&rate=6.132511629817232E-4]:8.17454934078E-2)[&rate=6.132511629817232E-4]:9.608143347201E-1,3[&rate=6.132511629817232E-4]:7.188037902117E-1)[&rate=6.132511629817232E-4]:1.829627381666E-1)[&rate=6.132511629817232E-4]:3.979405477002E-1)[&rate=6.132511629817232E-4]:5.064536723428E-1)[&rate=6.132511629817232E-4]:5.09588228395E-1)[&rate=6.132511629817232E-4]:2.066994573995E-1,((146[&rate=6.132511629817232E-4]:6.070036852531E-1,147[&rate=6.132511629817232E-4]:5.441621551985E-1)[&rate=6.132511629817232E-4]:4.641896029652E-2,(40[&rate=6.132511629817232E-4]:4.457530892075E-1,(16[&rate=6.132511629817232E-4]:2.51578154919E0,((31[&rate=6.132511629817232E-4]:5.96696260954E-1,2[&rate=6.132511629817232E-4]:3.692990006799E-1)[&rate=6.132511629817232E-4]:2.821286952447E-1,((22[&rate=6.132511629817232E-4]:3.409810953944E-1,27[&rate=6.132511629817232E-4]:3.574194515588E-1)[&rate=6.132511629817232E-4]:3.313460168455E-1,((7[&rate=6.132511629817232E-4]:1.289540264874E-1,8[&rate=6.132511629817232E-4]:1.289540264874E-1)[&rate=6.132511629817232E-4]:3.051859241414E-1,26[&rate=6.132511629817232E-4]:5.409892656974E-1)[&rate=6.132511629817232E-4]:1.422967506522E-1)[&rate=6.132511629817232E-4]:1.517033234108E-1)[&rate=6.132511629817232E-4]:1.735586729977E0)[&rate=6.132511629817232E-4]:1.546446613519E-2)[&rate=6.132511629817232E-4]:8.745097710724E-2)[&rate=6.132511629817232E-4]:1.334048287982E-2)[&rate=6.132511629817232E-4]:7.551358371481E-2,(((98[&rate=6.132511629817232E-4]:5.782725999875E-1,(97[&rate=6.132511629817232E-4]:3.742013413269E-1,(99[&rate=6.132511629817232E-4]:4.40475242251E-1,96[&rate=6.132511629817232E-4]:4.049561165682E-1)[&rate=6.132511629817232E-4]:1.550375744856E-1)[&rate=6.132511629817232E-4]:4.617706748152E-3)[&rate=6.132511629817232E-4]:7.417961817618E-3,(95[&rate=6.132511629817232E-4]:4.166300385784E-1,(100[&rate=6.132511629817232E-4]:2.46314954649E-1,94[&rate=6.132511629817232E-4]:2.46314954649E-1)[&rate=6.132511629817232E-4]:8.561563037733E-2)[&rate=6.132511629817232E-4]:1.799894849755E-1)[&rate=6.132511629817232E-4]:1.61152715856E-1,38[&rate=6.132511629817232E-4]:5.501219661858E-1)[&rate=6.132511629817232E-4]:3.63015579447E-3)[&rate=6.132511629817232E-4]:4.217585732456E-1,(((128[&rate=6.132511629817232E-4]:1.352820529628E0,((((60[&rate=6.132511629817232E-4]:2.324587707905E-2,64[&rate=6.132511629817232E-4]:1.739308085858E-1)[&rate=6.132511629817232E-4]:1.206557682151E-1,(62[&rate=6.132511629817232E-4]:3.116675316119E-1,65[&rate=6.132511629817232E-4]:1.198867096942E-1)[&rate=6.132511629817232E-4]:2.401493559993E-2)[&rate=6.132511629817232E-4]:3.514247712358E-1,(61[&rate=6.132511629817232E-4]:6.74570742536E-2,63[&rate=6.132511629817232E-4]:2.636118384256E-2)[&rate=6.132511629817232E-4]:6.19650164194E-1)[&rate=6.132511629817232E-4]:7.510869786254E-1,(((131[&rate=6.132511629817232E-4]:4.990532112116E-2,130[&rate=6.132511629817232E-4]:4.71655950938E-2)[&rate=6.132511629817232E-4]:3.866001613432E-1,(129[&rate=6.132511629817232E-4]:2.385644555588E-1,132[&rate=6.132511629817232E-4]:2.413041815862E-1)[&rate=6.132511629817232E-4]:1.952013008782E-1)[&rate=6.132511629817232E-4]:2.90416715519E-1,(69[&rate=6.132511629817232E-4]:6.221965091882E-1,118[&rate=6.132511629817232E-4]:6.112376050785E-1)[&rate=6.132511629817232E-4]:2.499311682474E-1)[&rate=6.132511629817232E-4]:5.770254437471E-1)[&rate=6.132511629817232E-4]:5.435233995219E-2)[&rate=6.132511629817232E-4]:1.375742992652E-1,((((((41[&rate=6.132511629817232E-4]:2.405966733634E-1,48[&rate=6.132511629817232E-4]:2.843125203579E-1)[&rate=6.132511629817232E-4]:4.106461103876E-2,42[&rate=6.132511629817232E-4]:2.871257652764E-1)[&rate=6.132511629817232E-4]:4.610485824037E-2,43[&rate=6.132511629817232E-4]:3.824109513855E-1)[&rate=6.132511629817232E-4]:1.312748391772E-1,46[&rate=6.132511629817232E-4]:5.136857905628E-1)[&rate=6.132511629817232E-4]:6.786112415522E-2,(((50[&rate=6.132511629817232E-4]:4.350920260186E-1,49[&rate=6.132511629817232E-4]:4.350920260186E-1)[&rate=6.132511629817232E-4]:7.682883197698E-2,51[&rate=6.132511629817232E-4]:5.173853388699E-1)[&rate=6.132511629817232E-4]:1.635191679349E-2,(47[&rate=6.132511629817232E-4]:3.219616737585E-2,44[&rate=6.132511629817232E-4]:2.67316865016E-2)[&rate=6.132511629817232E-4]:5.28863492659E-1)[&rate=6.132511629817232E-4]:2.048725468315E-2)[&rate=6.132511629817232E-4]:3.007568082171E-2,45[&rate=6.132511629817232E-4]:6.034258742283E-1)[&rate=6.132511629817232E-4]:1.135727423735E-1)[&rate=6.132511629817232E-4]:1.05671554937E-1,(35[&rate=6.132511629817232E-4]:3.082355403946E-2,(36[&rate=6.132511629817232E-4]:1.486663061923E-2,(121[&rate=6.132511629817232E-4]:2.065926373353E0,127[&rate=6.132511629817232E-4]:2.507022263764E0)[&rate=6.132511629817232E-4]:2.839231206069E-2)[&rate=6.132511629817232E-4]:6.253226588598E-2)[&rate=6.132511629817232E-4]:3.647570650303E-2)[&rate=6.132511629817232E-4]:3.058459881679E-1)[&rate=6.132511629817232E-4]:3.959212176249E-1)[&rate=6.132511629817232E-4]:9.908947404504E-2,((66[&rate=6.132511629817232E-4]:3.711498913259E-1,(67[&rate=6.132511629817232E-4]:2.957864857601E-1,(122[&rate=6.132511629817232E-4]:2.865349891172E-1,(123[&rate=6.132511629817232E-4]:2.091129447246E-1,124[&rate=6.132511629817232E-4]:2.063807042875E-1)[&rate=6.132511629817232E-4]:7.742204439261E-2)[&rate=6.132511629817232E-4]:5.105240469836E-1)[&rate=6.132511629817232E-4]:7.536340556584E-2)[&rate=6.132511629817232E-4]:2.335857861442E-2,((((135[&rate=6.132511629817232E-4]:2.776220165938E-1,(138[&rate=6.132511629817232E-4]:1.640576616599E-1,136[&rate=6.132511629817232E-4]:3.255081234474E-2)[&rate=6.132511629817232E-4]:3.135643549339E-1)[&rate=6.132511629817232E-4]:5.88906569587E-1,119[&rate=6.132511629817232E-4]:1.21447379166E0)[&rate=6.132511629817232E-4]:7.054572024567E-2,120[&rate=6.132511629817232E-4]:1.189129100947E0)[&rate=6.132511629817232E-4]:5.209506588628E-1,126[&rate=6.132511629817232E-4]:1.020267648125E0)[&rate=6.132511629817232E-4]:6.214150115005E-1)[&rate=6.132511629817232E-4]:4.7364747044E-1)[&rate=6.132511629817232E-4]:5.793925925841E-2,(34[&rate=6.132511629817232E-4]:3.1199757279E-2,32[&rate=6.132511629817232E-4]:9.281949059917E-3)[&rate=6.132511629817232E-4]:3.188174372966E-2)[&rate=6.132511629817232E-4]:6.800714971238E-2,33[&rate=6.132511629817232E-4]:1.146502945567E-1);
tree STATE_68490000 [&joint=-20977.850687323913,lnP=-20977.850687323913] = [&R] (33[&rate=5.720904692609996E-4]:8.64645576137E-2,(32[&rate=5.720904692609996E-4]:3.72952141328E-2,(((((38[&rate=5.720904692609996E-4]:7.839954823688E-1,(((147[&rate=5.720904692609996E-4]:6.376465328702E-1,(146[&rate=5.720904692609996E-4]:6.520290707721E-1,(97[&rate=5.720904692609996E-4]:2.977747610457E-1,40[&rate=5.720904692609996E-4]:3.688130124118E-1)[&rate=5.720904692609996E-4]:1.629974791253E-1)[&rate=5.720904692609996E-4]:4.84589921527E-2)[&rate=5.720904692609996E-4]:1.414279970511E-1,((((((7[&rate=5.720904692609996E-4]:1.586344713582E-1,8[&rate=5.720904692609996E-4]:1.586344713582E-1)[&rate=5.720904692609996E-4]:2.058533582483E-1,26[&rate=5.720904692609996E-4]:4.71337144675E-1)[&rate=5.720904692609996E-4]:1.815967305784E-1,((22[&rate=5.720904692609996E-4]:4.491939385604E-1,27[&rate=5.720904692609996E-4]:4.656322947247E-1)[&rate=5.720904692609996E-4]:9.259562720937E-2,31[&rate=5.720904692609996E-4]:5.965840863178E-1)[&rate=5.720904692609996E-4]:1.001854053741E-1)[&rate=5.720904692609996E-4]:1.080054188052E-1,2[&rate=5.720904692609996E-4]:5.77377650223E-1)[&rate=5.720904692609996E-4]:1.706944087504E0,16[&rate=5.720904692609996E-4]:2.413088861015E0)[&rate=5.720904692609996E-4]:7.648448815368E-2,39[&rate=5.720904692609996E-4]:4.040804230515E-1)[&rate=5.720904692609996E-4]:3.176170576894E-1)[&rate=5.720904692609996E-4]:7.430834443597E-2,(((99[&rate=5.720904692609996E-4]:7.474405731845E-1,96[&rate=5.720904692609996E-4]:7.119214475017E-1)[&rate=5.720904692609996E-4]:9.420473424137E-3,(98[&rate=5.720904692609996E-4]:5.471465506025E-1,(101[&rate=5.720904692609996E-4]:8.939327902596E-1,(((((141[&rate=5.720904692609996E-4]:2.223265101871E-1,145[&rate=5.720904692609996E-4]:2.250662362147E-1)[&rate=5.720904692609996E-4]:8.597498280088E-2,144[&rate=5.720904692609996E-4]:3.055617669606E-1)[&rate=5.720904692609996E-4]:2.204530394299E-1,142[&rate=5.720904692609996E-4]:5.314942584454E-1)[&rate=5.720904692609996E-4]:9.354760991992E-1,((((1[&rate=5.720904692609996E-4]:1.057484274233E-1,(28[&rate=5.720904692609996E-4]:7.613486203439E-1,21[&rate=5.720904692609996E-4]:7.366910860975E-1)[&rate=5.720904692609996E-4]:1.307011769423E-1)[&rate=5.720904692609996E-4]:6.289360983736E-2,24[&rate=5.720904692609996E-4]:9.494639550689E-1)[&rate=5.720904692609996E-4]:3.547015601124E-1,(((11[&rate=5.720904692609996E-4]:4.347763025027E-1,140[&rate=5.720904692609996E-4]:4.15598220311E-1)[&rate=5.720904692609996E-4]:2.375800006322E-1,((25[&rate=5.720904692609996E-4]:1.311902808553E-1,20[&rate=5.720904692609996E-4]:1.120121986635E-1)[&rate=5.720904692609996E-4]:4.917582672598E-1,23[&rate=5.720904692609996E-4]:6.119896440055E-1)[&rate=5.720904692609996E-4]:1.452981659787E-1)[&rate=5.720904692609996E-4]:4.798659232861E-1,102[&rate=5.720904692609996E-4]:8.646880176348E-2)[&rate=5.720904692609996E-4]:5.605287780145E-2)[&rate=5.720904692609996E-4]:4.315143309776E-2,((((((111[&rate=5.720904692609996E-4]:4.169901488666E-1,104[&rate=5.720904692609996E-4]:4.005517927022E-1)[&rate=5.720904692609996E-4]:9.954768899591E-2,(106[&rate=5.720904692609996E-4]:4.488272084792E-1,139[&rate=5.720904692609996E-4]:6.40608030397E-1)[&rate=5.720904692609996E-4]:5.127227321891E-2)[&rate=5.720904692609996E-4]:4.871386291489E-2,(148[&rate=5.720904692609996E-4]:3.431597943872E-1,143[&rate=5.720904692609996E-4]:3.404200683599E-1)[&rate=5.720904692609996E-4]:1.837357420067E-1)[&rate=5.720904692609996E-4]:5.328776798459E-2,116[&rate=5.720904692609996E-4]:5.418271399949E-1)[&rate=5.720904692609996E-4]:1.540314725531E-1,(115[&rate=5.720904692609996E-4]:5.900214250999E-1,((19[&rate=5.720904692609996E-4]:4.838945030244E-1,13[&rate=5.720904692609996E-4]:4.455383386408E-1)[&rate=5.720904692609996E-4]:2.249663099161E-1,((109[&rate=5.720904692609996E-4]:3.602570128747E-1,(112[&rate=5.720904692609996E-4]:1.929660393119E-1,114[&rate=5.720904692609996E-4]:1.107742584901E-1)[&rate=5.720904692609996E-4]:1.700306995901E-1)[&rate=5.720904692609996E-4]:1.428321927367E-1,(108[&rate=5.720904692609996E-4]:3.819410277533E-1,107[&rate=5.720904692609996E-4]:3.846807537806E-1)[&rate=5.720904692609996E-4]:9.923036963899E-2)[&rate=5.720904692609996E-4]:1.646757169182E-1)[&rate=5.720904692609996E-4]:1.708557364929E-3)[&rate=5.720904692609996E-4]:1.058371874481E-1)[&rate=5.720904692609996E-4]:1.13945542664E-1,((110[&rate=5.720904692609996E-4]:3.674228672165E-1,105[&rate=5.720904692609996E-4]:3.455050589974E-1)[&rate=5.720904692609996E-4]:2.559154234597E-1,((17[&rate=5.720904692609996E-4]:3.870948614073E-1,14[&rate=5.720904692609996E-4]:3.487386970236E-1)[&rate=5.720904692609996E-4]:2.414068337365E-1,((117[&rate=5.720904692609996E-4]:4.165155109803E-1,(9[&rate=5.720904692609996E-4]:3.62625024598E-1,(30[&rate=5.720904692609996E-4]:1.879741365506E-1,4[&rate=5.720904692609996E-4]:1.537139682457E-2)[&rate=5.720904692609996E-4]:2.979385592804E-1)[&rate=5.720904692609996E-4]:4.293158227261E-2)[&rate=5.720904692609996E-4]:1.24355680064E-1,113[&rate=5.720904692609996E-4]:5.381314650167E-1)[&rate=5.720904692609996E-4]:5.201406574337E-2)[&rate=5.720904692609996E-4]:3.867221197082E-2)[&rate=5.720904692609996E-4]:2.631781933029E-1)[&rate=5.720904692609996E-4]:3.676497793684E-1)[&rate=5.720904692609996E-4]:3.472190251618E-2)[&rate=5.720904692609996E-4]:1.166022031975E-1,(((88[&rate=5.720904692609996E-4]:1.471892268039E-1,89[&rate=5.720904692609996E-4]:1.608878569409E-1)[&rate=5.720904692609996E-4]:3.723472438157E-1,((86[&rate=5.720904692609996E-4]:1.873799916794E-1,((93[&rate=5.720904692609996E-4]:1.369494368748E-1,(85[&rate=5.720904692609996E-4]:1.215842722955E-1,83[&rate=5.720904692609996E-4]:1.215842722955E-1)[&rate=5.720904692609996E-4]:1.666534442261E-3)[&rate=5.720904692609996E-4]:2.284667709567E-2,84[&rate=5.720904692609996E-4]:1.460974838335E-1)[&rate=5.720904692609996E-4]:4.128250784598E-2)[&rate=5.720904692609996E-4]:2.164682836236E-2,(((90[&rate=5.720904692609996E-4]:7.060120860791E-2,91[&rate=5.720904692609996E-4]:7.060120860791E-2)[&rate=5.720904692609996E-4]:5.196125430141E-2,92[&rate=5.720904692609996E-4]:1.225624629093E-1)[&rate=5.720904692609996E-4]:8.101073083464E-2,87[&rate=5.720904692609996E-4]:1.898745636069E-1)[&rate=5.720904692609996E-4]:1.915225643486E-2)[&rate=5.720904692609996E-4]:3.105096505778E-1)[&rate=5.720904692609996E-4]:1.300629789269E0,(6[&rate=5.720904692609996E-4]:1.18253236957E0,((10[&rate=5.720904692609996E-4]:5.249385881152E-1,15[&rate=5.720904692609996E-4]:5.632947524987E-1)[&rate=5.720904692609996E-4]:1.718259346925E-1,(18[&rate=5.720904692609996E-4]:6.75090283658E-1,3[&rate=5.720904692609996E-4]:5.600217905074E-1)[&rate=5.720904692609996E-4]:6.824958161556E-2)[&rate=5.720904692609996E-4]:5.022062029269E-1)[&rate=5.720904692609996E-4]:1.499626574415E-1)[&rate=5.720904692609996E-4]:5.381725985765E-2)[&rate=5.720904692609996E-4]:5.624150239382E-1)[&rate=5.720904692609996E-4]:4.979626187903E-1)[&rate=5.720904692609996E-4]:1.878565725089E-1)[&rate=5.720904692609996E-4]:7.457539537742E-2,(95[&rate=5.720904692609996E-4]:5.434304734454E-1,(100[&rate=5.720904692609996E-4]:1.429614511034E-1,94[&rate=5.720904692609996E-4]:1.429614511034E-1)[&rate=5.720904692609996E-4]:3.157695687899E-1)[&rate=5.720904692609996E-4]:2.770770067922E-1)[&rate=5.720904692609996E-4]:1.148426072343E-1)[&rate=5.720904692609996E-4]:5.629566812102E-2)[&rate=5.720904692609996E-4]:2.846057553846E-1,((35[&rate=5.720904692609996E-4]:6.772869232759E-2,((((((129[&rate=5.720904692609996E-4]:3.480133414442E-1,((130[&rate=5.720904692609996E-4]:5.101101706785E-2,131[&rate=5.720904692609996E-4]:5.375074309521E-2)[&rate=5.720904692609996E-4]:1.893197774549E-1,132[&rate=5.720904692609996E-4]:2.430705205501E-1)[&rate=5.720904692609996E-4]:1.076825469215E-1)[&rate=5.720904692609996E-4]:7.810308280771E-2,(118[&rate=5.720904692609996E-4]:5.326410656706E-1,69[&rate=5.720904692609996E-4]:5.435999697802E-1)[&rate=5.720904692609996E-4]:3.046165995125E-2)[&rate=5.720904692609996E-4]:8.523555662214E-1,((62[&rate=5.720904692609996E-4]:3.482028292178E-1,((60[&rate=5.720904692609996E-4]:4.323273146772E-3,64[&rate=5.720904692609996E-4]:1.550082046535E-1)[&rate=5.720904692609996E-4]:1.016031382895E-1,65[&rate=5.720904692609996E-4]:1.059264114363E-1)[&rate=5.720904692609996E-4]:5.049559586376E-2)[&rate=5.720904692609996E-4]:1.454821072466E-1,(61[&rate=5.720904692609996E-4]:2.161755325099E-1,63[&rate=5.720904692609996E-4]:1.750796420988E-1)[&rate=5.720904692609996E-4]:2.775094039546E-1)[&rate=5.720904692609996E-4]:9.217733553788E-1)[&rate=5.720904692609996E-4]:6.134113724373E-2,128[&rate=5.720904692609996E-4]:1.33707340169E0)[&rate=5.720904692609996E-4]:9.282477023553E-2,((((47[&rate=5.720904692609996E-4]:4.018100092306E-1,(44[&rate=5.720904692609996E-4]:3.463393291592E-1,51[&rate=5.720904692609996E-4]:3.24481405662E-1)[&rate=5.720904692609996E-4]:5.000619919709E-2)[&rate=5.720904692609996E-4]:7.652395317481E-2,((43[&rate=5.720904692609996E-4]:2.940434620986E-1,46[&rate=5.720904692609996E-4]:2.940434620986E-1)[&rate=5.720904692609996E-4]:1.519810553786E-1,((48[&rate=5.720904692609996E-4]:9.515463899115E-2,42[&rate=5.720904692609996E-4]:5.690327287093E-2)[&rate=5.720904692609996E-4]:3.021275873031E-1,41[&rate=5.720904692609996E-4]:3.535663792997E-1)[&rate=5.720904692609996E-4]:3.781332943448E-2)[&rate=5.720904692609996E-4]:3.230944492818E-2)[&rate=5.720904692609996E-4]:6.55494061288E-4,(50[&rate=5.720904692609996E-4]:3.771550064968E-1,49[&rate=5.720904692609996E-4]:3.771550064968E-1)[&rate=5.720904692609996E-4]:6.904756472416E-2)[&rate=5.720904692609996E-4]:4.318365850711E-2,45[&rate=5.720904692609996E-4]:5.139763936624E-1)[&rate=5.720904692609996E-4]:1.425255659715E-1)[&rate=5.720904692609996E-4]:1.130022116008E-1,36[&rate=5.720904692609996E-4]:6.070860270406E-2)[&rate=5.720904692609996E-4]:5.359543208929E-2)[&rate=5.720904692609996E-4]:4.484273779619E-2,(127[&rate=5.720904692609996E-4]:2.298297315632E0,121[&rate=5.720904692609996E-4]:1.857201425221E0)[&rate=5.720904692609996E-4]:3.813974021626E-1)[&rate=5.720904692609996E-4]:3.536643611142E-1)[&rate=5.720904692609996E-4]:9.096442765078E-2,(((120[&rate=5.720904692609996E-4]:1.104659118774E0,(119[&rate=5.720904692609996E-4]:1.074035561067E0,((138[&rate=5.720904692609996E-4]:3.129207344509E-1,136[&rate=5.720904692609996E-4]:1.814138851357E-1)[&rate=5.720904692609996E-4]:3.764021991678E-1,135[&rate=5.720904692609996E-4]:4.893229336187E-1)[&rate=5.720904692609996E-4]:2.367674219687E-1)[&rate=5.720904692609996E-4]:1.26513968666E-1)[&rate=5.720904692609996E-4]:7.130116950733E-1,126[&rate=5.720904692609996E-4]:1.127858702162E0)[&rate=5.720904692609996E-4]:3.169584341901E-1,(66[&rate=5.720904692609996E-4]:1.807413387047E-1,(67[&rate=5.720904692609996E-4]:2.943077104058E-2,(124[&rate=5.720904692609996E-4]:2.088591228436E-1,(123[&rate=5.720904692609996E-4]:1.916768255614E-1,122[&rate=5.720904692609996E-4]:1.916768255614E-1)[&rate=5.720904692609996E-4]:1.991453771935E-2)[&rate=5.720904692609996E-4]:3.191119581005E-1)[&rate=5.720904692609996E-4]:1.513105676641E-1)[&rate=5.720904692609996E-4]:1.690160796278E-2)[&rate=5.720904692609996E-4]:3.595572722213E-1)[&rate=5.720904692609996E-4]:2.928230362657E-1,((((53[&rate=5.720904692609996E-4]:8.141438785224E-1,(((103[&rate=5.720904692609996E-4]:5.019837085902E-1,(29[&rate=5.720904692609996E-4]:5.560983398213E-1,(5[&rate=5.720904692609996E-4]:6.308073638548E-2,12[&rate=5.720904692609996E-4]:1.014369007689E-1)[&rate=5.720904692609996E-4]:3.478121239838E-1)[&rate=5.720904692609996E-4]:1.787620810977E-1)[&rate=5.720904692609996E-4]:1.702949641134E0,(137[&rate=5.720904692609996E-4]:5.552927474418E-1,(133[&rate=5.720904692609996E-4]:4.951927274456E-1,134[&rate=5.720904692609996E-4]:4.650557411445E-1)[&rate=5.720904692609996E-4]:1.900412958511E-2)[&rate=5.720904692609996E-4]:8.003255337897E-1)[&rate=5.720904692609996E-4]:6.276402053614E-2,52[&rate=5.720904692609996E-4]:6.034036356997E-1)[&rate=5.720904692609996E-4]:2.189369641341E-1)[&rate=5.720904692609996E-4]:6.709285243096E-3,(((73[&rate=5.720904692609996E-4]:5.306373307663E-1,77[&rate=5.720904692609996E-4]:5.251578787116E-1)[&rate=5.720904692609996E-4]:1.504590038539E-2,(((82[&rate=5.720904692609996E-4]:3.097130172093E-1,(78[&rate=5.720904692609996E-4]:9.853749618572E-2,72[&rate=5.720904692609996E-4]:7.661968796641E-2)[&rate=5.720904692609996E-4]:2.029563429415E-1)[&rate=5.720904692609996E-4]:4.49084204027E-2,79[&rate=5.720904692609996E-4]:3.464022595299E-1)[&rate=5.720904692609996E-4]:1.22800334293E-1,(71[&rate=5.720904692609996E-4]:3.498301075799E-1,(81[&rate=5.720904692609996E-4]:5.884958857959E-2,80[&rate=5.720904692609996E-4]:5.884958857959E-2)[&rate=5.720904692609996E-4]:3.101586011921E-1)[&rate=5.720904692609996E-4]:9.1975225969E-2)[&rate=5.720904692609996E-4]:3.538474691793E-2)[&rate=5.720904692609996E-4]:1.848999629834E-1,(75[&rate=5.720904692609996E-4]:5.599418034407E-1,((70[&rate=5.720904692609996E-4]:4.063330705821E-1,76[&rate=5.720904692609996E-4]:4.446892349656E-1)[&rate=5.720904692609996E-4]:3.410724925189E-2,74[&rate=5.720904692609996E-4]:4.787964842175E-1)[&rate=5.720904692609996E-4]:8.114531922324E-2)[&rate=5.720904692609996E-4]:1.706413906944E-1)[&rate=5.720904692609996E-4]:8.367330282425E-1)[&rate=5.720904692609996E-4]:3.503602125446E-1,125[&rate=5.720904692609996E-4]:9.608308626489E-1)[&rate=5.720904692609996E-4]:3.62141300086E-1,((57[&rate=5.720904692609996E-4]:4.435477969977E-1,(((58[&rate=5.720904692609996E-4]:2.928954788481E-1,(54[&rate=5.720904692609996E-4]:1.672656761937E-1,59[&rate=5.720904692609996E-4]:2.055170423139E-1)[&rate=5.720904692609996E-4]:6.825275347405E-2)[&rate=5.720904692609996E-4]:3.112669891523E-2,37[&rate=5.720904692609996E-4]:3.431478608234E-1)[&rate=5.720904692609996E-4]:5.861759622136E-3,(55[&rate=5.720904692609996E-4]:1.982101726471E-1,56[&rate=5.720904692609996E-4]:1.982101726471E-1)[&rate=5.720904692609996E-4]:1.043513603667E-1)[&rate=5.720904692609996E-4]:1.300573022352E-1)[&rate=5.720904692609996E-4]:1.244109169819E-1,68[&rate=5.720904692609996E-4]:5.160461456735E-1)[&rate=5.720904692609996E-4]:6.402593503947E-1)[&rate=5.720904692609996E-4]:2.414383968585E-1)[&rate=5.720904692609996E-4]:3.478759479122E-2,34[&rate=5.720904692609996E-4]:2.179715131563E-2)[&rate=5.720904692609996E-4]:3.741587103626E-2)[&rate=5.720904692609996E-4]:4.368989142619E-2);
tree STATE_68580000 [&joint=-20955.735533247564,lnP=-20955.735533247564] = [&R] (((((((48[&rate=6.041492666914254E-4]:4.52527942824E-1,41[&rate=6.041492666914254E-4]:4.088120958295E-1)[&rate=6.041492666914254E-4]:8.250521901716E-3,42[&rate=6.041492666914254E-4]:4.225270986055E-1)[&rate=6.041492666914254E-4]:3.760929443472E-2,(46[&rate=6.041492666914254E-4]:4.717478070792E-1,43[&rate=6.041492666914254E-4]:4.717478070792E-1)[&rate=6.041492666914254E-4]:3.756891382974E-2)[&rate=6.041492666914254E-4]:1.182288617918E-1,(51[&rate=6.041492666914254E-4]:5.941341610348E-1,((49[&rate=6.041492666914254E-4]:3.931194392662E-1,50[&rate=6.041492666914254E-4]:3.931194392662E-1)[&rate=6.041492666914254E-4]:9.415722368552E-2,(44[&rate=6.041492666914254E-4]:3.746389761966E-1,47[&rate=6.041492666914254E-4]:3.801034570709E-1)[&rate=6.041492666914254E-4]:1.399600911266E-1)[&rate=6.041492666914254E-4]:1.013930172088E-1)[&rate=6.041492666914254E-4]:6.089017294412E-3)[&rate=6.041492666914254E-4]:7.649830083657E-2,45[&rate=6.041492666914254E-4]:6.958471622259E-1)[&rate=6.041492666914254E-4]:3.053882879525E-1,(((((((((64[&rate=6.041492666914254E-4]:1.655010780433E-1,62[&rate=6.041492666914254E-4]:2.065969684543E-1)[&rate=6.041492666914254E-4]:3.816795629675E-2,60[&rate=6.041492666914254E-4]:5.298410283331E-2)[&rate=6.041492666914254E-4]:7.354684994706E-2,65[&rate=6.041492666914254E-4]:1.265309527804E-1)[&rate=6.041492666914254E-4]:3.050371262309E-1,(61[&rate=6.041492666914254E-4]:1.63040866266E-1,63[&rate=6.041492666914254E-4]:1.21944975855E-1)[&rate=6.041492666914254E-4]:4.60308034663E-1)[&rate=6.041492666914254E-4]:7.652383709251E-1,(69[&rate=6.041492666914254E-4]:9.107804339236E-1,(118[&rate=6.041492666914254E-4]:7.910450241281E-1,((132[&rate=6.041492666914254E-4]:1.238635731178E-1,129[&rate=6.041492666914254E-4]:1.211238470904E-1)[&rate=6.041492666914254E-4]:3.375576327516E-2,(130[&rate=6.041492666914254E-4]:9.126577216719E-2,131[&rate=6.041492666914254E-4]:9.400549819455E-2)[&rate=6.041492666914254E-4]:6.361383819839E-2)[&rate=6.041492666914254E-4]:4.991791123926E-1)[&rate=6.041492666914254E-4]:1.087765056858E-1)[&rate=6.041492666914254E-4]:4.887657420402E-1)[&rate=6.041492666914254E-4]:1.124940632309E-2,128[&rate=6.041492666914254E-4]:1.26011065078E0)[&rate=6.041492666914254E-4]:2.975295553878E-1,36[&rate=6.041492666914254E-4]:7.544842534575E-2)[&rate=6.041492666914254E-4]:7.177588027879E-3,(127[&rate=6.041492666914254E-4]:2.421995142252E0,121[&rate=6.041492666914254E-4]:1.980899251841E0)[&rate=6.041492666914254E-4]:1.811788163272E-1)[&rate=6.041492666914254E-4]:1.341948163206E-1,35[&rate=6.041492666914254E-4]:1.702454872285E-1)[&rate=6.041492666914254E-4]:7.561905195359E-2)[&rate=6.041492666914254E-4]:8.76473651471E-1,((38[&rate=6.041492666914254E-4]:7.555671141147E-1,(((96[&rate=6.041492666914254E-4]:5.115103041212E-1,99[&rate=6.041492666914254E-4]:5.470294298041E-1)[&rate=6.041492666914254E-4]:1.40999331461E-1,((95[&rate=6.041492666914254E-4]:5.48269018855E-1,(100[&rate=6.041492666914254E-4]:3.188703792738E-1,94[&rate=6.041492666914254E-4]:3.188703792738E-1)[&rate=6.041492666914254E-4]:1.446991860291E-1)[&rate=6.041492666914254E-4]:1.172845046191E-1,98[&rate=6.041492666914254E-4]:6.546245617254E-1)[&rate=6.041492666914254E-4]:1.154627604246E-2)[&rate=6.041492666914254E-4]:1.172328886312E-1,((((147[&rate=6.041492666914254E-4]:4.034971325913E-1,39[&rate=6.041492666914254E-4]:3.46120083411E-1)[&rate=6.041492666914254E-4]:4.563287319599E-2,146[&rate=6.041492666914254E-4]:5.119715358419E-1)[&rate=6.041492666914254E-4]:4.948126122309E-2,(((22[&rate=6.041492666914254E-4]:2.176812738212E-1,27[&rate=6.041492666914254E-4]:2.341196299856E-1)[&rate=6.041492666914254E-4]:5.257780919944E-1,(((7[&rate=6.041492666914254E-4]:5.919374864879E-2,8[&rate=6.041492666914254E-4]:5.919374864879E-2)[&rate=6.041492666914254E-4]:4.007528483221E-1,26[&rate=6.041492666914254E-4]:5.667959120394E-1)[&rate=6.041492666914254E-4]:1.535397902727E-1,31[&rate=6.041492666914254E-4]:7.641713187505E-1)[&rate=6.041492666914254E-4]:3.408256761319E-2)[&rate=6.041492666914254E-4]:3.010202001835E-2,2[&rate=6.041492666914254E-4]:6.00958646108E-1)[&rate=6.041492666914254E-4]:1.797001374551E0)[&rate=6.041492666914254E-4]:1.210872648627E-1,(97[&rate=6.041492666914254E-4]:4.446359421474E-1,(40[&rate=6.041492666914254E-4]:4.07633880866E-1,((101[&rate=6.041492666914254E-4]:7.020717114548E-1,(((102[&rate=6.041492666914254E-4]:2.451918668839E-2,((((20[&rate=6.041492666914254E-4]:5.234864334875E-1,25[&rate=6.041492666914254E-4]:5.426645156792E-1)[&rate=6.041492666914254E-4]:8.113061052459E-2,23[&rate=6.041492666914254E-4]:6.128362220942E-1)[&rate=6.041492666914254E-4]:8.014624026012E-2,(11[&rate=6.041492666914254E-4]:5.093421888002E-1,140[&rate=6.041492666914254E-4]:4.901641066085E-1)[&rate=6.041492666914254E-4]:9.870876670488E-2)[&rate=6.041492666914254E-4]:4.593234590742E-1,(((28[&rate=6.041492666914254E-4]:6.565721302507E-1,21[&rate=6.041492666914254E-4]:6.319145960042E-1)[&rate=6.041492666914254E-4]:1.781363830452E-1,1[&rate=6.041492666914254E-4]:4.840714343298E-2)[&rate=6.041492666914254E-4]:6.962905797679E-2,24[&rate=6.041492666914254E-4]:8.98858119218E-1)[&rate=6.041492666914254E-4]:2.644067063202E-1)[&rate=6.041492666914254E-4]:2.289819676655E-2)[&rate=6.041492666914254E-4]:1.430503568618E-1,((((((148[&rate=6.041492666914254E-4]:3.744782006153E-1,143[&rate=6.041492666914254E-4]:3.71738474588E-1)[&rate=6.041492666914254E-4]:2.510067597029E-1,116[&rate=6.041492666914254E-4]:5.871287959345E-1)[&rate=6.041492666914254E-4]:3.057637460836E-3,((111[&rate=6.041492666914254E-4]:9.599100039139E-2,(104[&rate=6.041492666914254E-4]:5.50718634842E-3,106[&rate=6.041492666914254E-4]:5.50718634842E-3)[&rate=6.041492666914254E-4]:7.40454578786E-2)[&rate=6.041492666914254E-4]:5.356685880577E-1,139[&rate=6.041492666914254E-4]:8.070020542024E-1)[&rate=6.041492666914254E-4]:3.523917371345E-2)[&rate=6.041492666914254E-4]:2.693271106441E-1,(((19[&rate=6.041492666914254E-4]:6.478415921491E-1,13[&rate=6.041492666914254E-4]:6.094854277654E-1)[&rate=6.041492666914254E-4]:2.397995255902E-1,((109[&rate=6.041492666914254E-4]:5.433284873315E-1,(114[&rate=6.041492666914254E-4]:3.628438183074E-1,112[&rate=6.041492666914254E-4]:4.450355991292E-1)[&rate=6.041492666914254E-4]:1.010326142297E-1)[&rate=6.041492666914254E-4]:1.163209487942E-1,(108[&rate=6.041492666914254E-4]:1.27175697882E-2,107[&rate=6.041492666914254E-4]:1.545729581556E-2)[&rate=6.041492666914254E-4]:6.250140581184E-1)[&rate=6.041492666914254E-4]:1.868957912025E-1)[&rate=6.041492666914254E-4]:1.335953247135E-2,115[&rate=6.041492666914254E-4]:7.804527050051E-1)[&rate=6.041492666914254E-4]:7.906083903443E-2)[&rate=6.041492666914254E-4]:1.667426250722E-1,(((110[&rate=6.041492666914254E-4]:5.31667961965E-1,105[&rate=6.041492666914254E-4]:5.097501537459E-1)[&rate=6.041492666914254E-4]:2.384781714785E-2,113[&rate=6.041492666914254E-4]:5.609952311675E-1)[&rate=6.041492666914254E-4]:1.305985773726E-1,((17[&rate=6.041492666914254E-4]:6.836991248851E-1,(117[&rate=6.041492666914254E-4]:2.787518071697E-1,9[&rate=6.041492666914254E-4]:2.6779290306E-1)[&rate=6.041492666914254E-4]:3.693308793593E-1)[&rate=6.041492666914254E-4]:3.87528022167E-2,((30[&rate=6.041492666914254E-4]:5.055729888327E-1,4[&rate=6.041492666914254E-4]:3.329702491067E-1)[&rate=6.041492666914254E-4]:1.844599965104E-1,14[&rate=6.041492666914254E-4]:5.749644921922E-1)[&rate=6.041492666914254E-4]:1.091312705259E-1)[&rate=6.041492666914254E-4]:7.498045822007E-3)[&rate=6.041492666914254E-4]:4.168541413934E-1)[&rate=6.041492666914254E-4]:1.316240127063E-1,((144[&rate=6.041492666914254E-4]:1.116971852971E-1,(145[&rate=6.041492666914254E-4]:6.078565480765E-2,141[&rate=6.041492666914254E-4]:5.804592878007E-2)[&rate=6.041492666914254E-4]:5.639098254439E-2)[&rate=6.041492666914254E-4]:1.663257848571E-1,142[&rate=6.041492666914254E-4]:2.835024222092E-1)[&rate=6.041492666914254E-4]:1.129172280157E0)[&rate=6.041492666914254E-4]:1.470183649938E-3)[&rate=6.041492666914254E-4]:2.035862694101E-1,((3[&rate=6.041492666914254E-4]:7.133319274065E-1,(((93[&rate=6.041492666914254E-4]:1.581371842651E-2,84[&rate=6.041492666914254E-4]:2.115088289497E-3)[&rate=6.041492666914254E-4]:1.655938727358E-1,((90[&rate=6.041492666914254E-4]:4.350431303217E-2,91[&rate=6.041492666914254E-4]:4.350431303217E-2)[&rate=6.041492666914254E-4]:4.949361959414E-2,92[&rate=6.041492666914254E-4]:9.299793262631E-2)[&rate=6.041492666914254E-4]:8.840965853601E-2)[&rate=6.041492666914254E-4]:1.251018029909E-1,((88[&rate=6.041492666914254E-4]:1.196979147446E-1,89[&rate=6.041492666914254E-4]:1.333965448816E-1)[&rate=6.041492666914254E-4]:1.345390946592E-1,((83[&rate=6.041492666914254E-4]:9.812916991771E-2,(85[&rate=6.041492666914254E-4]:9.360365820955E-2,86[&rate=6.041492666914254E-4]:9.360365820955E-2)[&rate=6.041492666914254E-4]:4.525511708158E-3)[&rate=6.041492666914254E-4]:1.079433081836E-1,87[&rate=6.041492666914254E-4]:2.060724781013E-1)[&rate=6.041492666914254E-4]:4.816453130248E-2)[&rate=6.041492666914254E-4]:3.857375461242E-2)[&rate=6.041492666914254E-4]:9.602471907874E-1)[&rate=6.041492666914254E-4]:8.606378282418E-3,(6[&rate=6.041492666914254E-4]:4.431876752769E-1,((10[&rate=6.041492666914254E-4]:1.557986615502E-1,15[&rate=6.041492666914254E-4]:1.941548259337E-1)[&rate=6.041492666914254E-4]:2.898957285216E-1,18[&rate=6.041492666914254E-4]:4.922697325376E-1)[&rate=6.041492666914254E-4]:1.393164136941E-2)[&rate=6.041492666914254E-4]:3.308054249325E-1)[&rate=6.041492666914254E-4]:6.464777812441E-1)[&rate=6.041492666914254E-4]:3.363953505494E-1)[&rate=6.041492666914254E-4]:6.633006392509E-1,16[&rate=6.041492666914254E-4]:2.477701117829E0)[&rate=6.041492666914254E-4]:1.54256891541E-2)[&rate=6.041492666914254E-4]:1.080403126476E-1)[&rate=6.041492666914254E-4]:4.664728917922E-2)[&rate=6.041492666914254E-4]:9.266694315989E-2)[&rate=6.041492666914254E-4]:1.688846991911E-1)[&rate=6.041492666914254E-4]:9.109401546654E-1,((((67[&rate=6.041492666914254E-4]:1.628303332215E-1,(122[&rate=6.041492666914254E-4]:3.857160645096E-1,(123[&rate=6.041492666914254E-4]:1.991215028547E-1,124[&rate=6.041492666914254E-4]:1.963892624176E-1)[&rate=6.041492666914254E-4]:1.86594561655E-1)[&rate=6.041492666914254E-4]:2.783868190525E-1)[&rate=6.041492666914254E-4]:1.83188753789E-1,66[&rate=6.041492666914254E-4]:3.460190870104E-1)[&rate=6.041492666914254E-4]:3.953166640152E-4,(((135[&rate=6.041492666914254E-4]:2.770329793516E-1,(138[&rate=6.041492666914254E-4]:2.003480427419E-1,136[&rate=6.041492666914254E-4]:6.884119342669E-2)[&rate=6.041492666914254E-4]:2.766849366097E-1)[&rate=6.041492666914254E-4]:3.776074822697E-1,120[&rate=6.041492666914254E-4]:9.066952561418E-1)[&rate=6.041492666914254E-4]:9.546604633481E-1,(126[&rate=6.041492666914254E-4]:9.31066782913E-1,119[&rate=6.041492666914254E-4]:1.716769305557E0)[&rate=6.041492666914254E-4]:2.40476824892E-1)[&rate=6.041492666914254E-4]:4.220449855545E-1)[&rate=6.041492666914254E-4]:6.07381446778E-1,(((32[&rate=6.041492666914254E-4]:5.506122549578E-3,((((((133[&rate=6.041492666914254E-4]:5.955402038688E-1,134[&rate=6.041492666914254E-4]:5.654032175677E-1)[&rate=6.041492666914254E-4]:2.857528147119E-2,137[&rate=6.041492666914254E-4]:6.65211375751E-1)[&rate=6.041492666914254E-4]:7.618860141877E-1,53[&rate=6.041492666914254E-4]:6.039220025595E-1)[&rate=6.041492666914254E-4]:5.497949524459E-2,(((103[&rate=6.041492666914254E-4]:5.02647827991E-1,(29[&rate=6.041492666914254E-4]:5.032775766E-1,(5[&rate=6.041492666914254E-4]:1.627613624823E-1,12[&rate=6.041492666914254E-4]:2.011175268658E-1)[&rate=6.041492666914254E-4]:1.953107346657E-1)[&rate=6.041492666914254E-4]:2.322469637198E-1)[&rate=6.041492666914254E-4]:1.661688555197E0,52[&rate=6.041492666914254E-4]:5.000426486275E-1)[&rate=6.041492666914254E-4]:1.423640205878E-1,((77[&rate=6.041492666914254E-4]:5.605781866044E-1,((79[&rate=6.041492666914254E-4]:2.974779502392E-1,((78[&rate=6.041492666914254E-4]:5.766619228943E-2,72[&rate=6.041492666914254E-4]:3.574838407012E-2)[&rate=6.041492666914254E-4]:1.762608061798E-1,82[&rate=6.041492666914254E-4]:2.421461765513E-1)[&rate=6.041492666914254E-4]:6.355095176998E-2)[&rate=6.041492666914254E-4]:1.331773971724E-1,((71[&rate=6.041492666914254E-4]:1.138242928709E-1,73[&rate=6.041492666914254E-4]:1.823174435558E-1)[&rate=6.041492666914254E-4]:1.837864896139E-1,(81[&rate=6.041492666914254E-4]:2.016990604036E-2,80[&rate=6.041492666914254E-4]:2.016990604036E-2)[&rate=6.041492666914254E-4]:2.966189586361E-1)[&rate=6.041492666914254E-4]:1.056473046528E-1)[&rate=6.041492666914254E-4]:9.430640083669E-2)[&rate=6.041492666914254E-4]:8.779435074682E-2,(75[&rate=6.041492666914254E-4]:5.921610427385E-1,((70[&rate=6.041492666914254E-4]:4.464517277263E-1,76[&rate=6.041492666914254E-4]:4.848078921097E-1)[&rate=6.041492666914254E-4]:5.127839214753E-2,74[&rate=6.041492666914254E-4]:5.360862842573E-1)[&rate=6.041492666914254E-4]:5.607475848122E-2)[&rate=6.041492666914254E-4]:6.169094666738E-2)[&rate=6.041492666914254E-4]:7.268210171101E-1)[&rate=6.041492666914254E-4]:2.469154990015E-2)[&rate=6.041492666914254E-4]:6.146050491857E-1,125[&rate=6.041492666914254E-4]:1.063124033328E0)[&rate=6.041492666914254E-4]:3.878114904201E-1,((59[&rate=6.041492666914254E-4]:4.210252688807E-1,((((37[&rate=6.041492666914254E-4]:1.954300005563E-1,54[&rate=6.041492666914254E-4]:1.189272683158E-1)[&rate=6.041492666914254E-4]:1.400313555713E-1,(56[&rate=6.041492666914254E-4]:1.986666570061E-1,55[&rate=6.041492666914254E-4]:1.986666570061E-1)[&rate=6.041492666914254E-4]:9.034661168961E-2)[&rate=6.041492666914254E-4]:2.616429399479E-2,58[&rate=6.041492666914254E-4]:3.424999670622E-1)[&rate=6.041492666914254E-4]:1.7834752868E-2,57[&rate=6.041492666914254E-4]:3.439412773073E-1)[&rate=6.041492666914254E-4]:7.981623201053E-2)[&rate=6.041492666914254E-4]:8.375000381821E-2,68[&rate=6.041492666914254E-4]:4.555949448299E-1)[&rate=6.041492666914254E-4]:8.286739122519E-1)[&rate=6.041492666914254E-4]:1.538894100892E-1)[&rate=6.041492666914254E-4]:5.48108846943E-3,33[&rate=6.041492666914254E-4]:1.646666307372E-2)[&rate=6.041492666914254E-4]:5.149282912853E-2,34[&rate=6.041492666914254E-4]:8.439784836663E-2)[&rate=6.041492666914254E-4]:6.384303455796E-3)[&rate=6.041492666914254E-4]:1.103459718122E-1)[&rate=6.041492666914254E-4]:5.819636838845E-2);
tree STATE_68670000 [&joint=-20999.026818917067,lnP=-20999.026818917067] = [&R] (((((((((((82[&rate=5.384076065975924E-4]:3.634763216025E-1,(79[&rate=5.384076065975924E-4]:8.578218174159E-2,71[&rate=5.384076065975924E-4]:5.838492146756E-2)[&rate=5.384076065975924E-4]:2.694749617788E-1)[&rate=5.384076065975924E-4]:2.597989456022E-2,(72[&rate=5.384076065975924E-4]:7.085687172183E-2,78[&rate=5.384076065975924E-4]:9.277467994115E-2)[&rate=5.384076065975924E-4]:2.884623581395E-1)[&rate=5.384076065975924E-4]:6.279903423843E-2,((73[&rate=5.384076065975924E-4]:4.302726272394E-1,(81[&rate=5.384076065975924E-4]:8.810197818334E-2,80[&rate=5.384076065975924E-4]:8.810197818334E-2)[&rate=5.384076065975924E-4]:2.92855580563E-1)[&rate=5.384076065975924E-4]:2.772782587199E-2,77[&rate=5.384076065975924E-4]:4.525210010567E-1)[&rate=5.384076065975924E-4]:2.713150961844E-2)[&rate=5.384076065975924E-4]:2.001173911522E-1,((76[&rate=5.384076065975924E-4]:4.461088214147E-1,(74[&rate=5.384076065975924E-4]:3.969629694312E-1,70[&rate=5.384076065975924E-4]:3.586068050477E-1)[&rate=5.384076065975924E-4]:4.914585198351E-2)[&rate=5.384076065975924E-4]:1.289045563419E-2,75[&rate=5.384076065975924E-4]:4.589992770489E-1)[&rate=5.384076065975924E-4]:2.262500768331E-1)[&rate=5.384076065975924E-4]:7.158984047847E-1,(((137[&rate=5.384076065975924E-4]:5.24069246961E-1,133[&rate=5.384076065975924E-4]:4.829733565499E-1)[&rate=5.384076065975924E-4]:4.655577155254E-3,134[&rate=5.384076065975924E-4]:4.57491947404E-1)[&rate=5.384076065975924E-4]:9.334544561137E-1,53[&rate=5.384076065975924E-4]:6.390038928506E-1)[&rate=5.384076065975924E-4]:1.568080720399E-2)[&rate=5.384076065975924E-4]:1.79696144916E-1,(52[&rate=5.384076065975924E-4]:5.681185258977E-1,(103[&rate=5.384076065975924E-4]:1.323127611347E0,(29[&rate=5.384076065975924E-4]:7.169623083461E-1,(5[&rate=5.384076065975924E-4]:2.087364351982E-1,12[&rate=5.384076065975924E-4]:2.470925995816E-1)[&rate=5.384076065975924E-4]:3.63020393696E-1)[&rate=5.384076065975924E-4]:8.390420153295E-1)[&rate=5.384076065975924E-4]:9.092846491118E-1)[&rate=5.384076065975924E-4]:2.744590403844E-1)[&rate=5.384076065975924E-4]:6.404192527432E-1,((57[&rate=5.384076065975924E-4]:5.669729709852E-1,(37[&rate=5.384076065975924E-4]:3.675141123086E-1,(((59[&rate=5.384076065975924E-4]:2.029068102437E-1,54[&rate=5.384076065975924E-4]:1.646554441235E-1)[&rate=5.384076065975924E-4]:1.080080266666E-1,58[&rate=5.384076065975924E-4]:3.300405199704E-1)[&rate=5.384076065975924E-4]:1.588824011311E-2,(55[&rate=5.384076065975924E-4]:2.422648354791E-1,56[&rate=5.384076065975924E-4]:2.422648354791E-1)[&rate=5.384076065975924E-4]:7.634152023271E-2)[&rate=5.384076065975924E-4]:2.459669165035E-3)[&rate=5.384076065975924E-4]:2.349779843596E-1)[&rate=5.384076065975924E-4]:2.265992092102E-1,68[&rate=5.384076065975924E-4]:7.416596118893E-1)[&rate=5.384076065975924E-4]:3.560913054966E-1)[&rate=5.384076065975924E-4]:3.970100938994E-2,125[&rate=5.384076065975924E-4]:1.304118593443E0)[&rate=5.384076065975924E-4]:4.414718581188E-1,(33[&rate=5.384076065975924E-4]:1.481590478948E-1,((67[&rate=5.384076065975924E-4]:2.690454915257E-1,((123[&rate=5.384076065975924E-4]:1.88098580433E-1,124[&rate=5.384076065975924E-4]:1.853663399959E-1)[&rate=5.384076065975924E-4]:3.714700785133E-1,122[&rate=5.384076065975924E-4]:5.595686589463E-1)[&rate=5.384076065975924E-4]:2.1074938292E-1)[&rate=5.384076065975924E-4]:2.836758047318E-1,(66[&rate=5.384076065975924E-4]:1.915016466338E-1,(119[&rate=5.384076065975924E-4]:2.028546306212E0,(126[&rate=5.384076065975924E-4]:1.189469684121E0,((135[&rate=5.384076065975924E-4]:4.462013366213E-1,(138[&rate=5.384076065975924E-4]:1.59958182583E-1,136[&rate=5.384076065975924E-4]:2.845133326784E-2)[&rate=5.384076065975924E-4]:4.862431540383E-1)[&rate=5.384076065975924E-4]:9.243183913415E-1,120[&rate=5.384076065975924E-4]:1.622574522483E0)[&rate=5.384076065975924E-4]:2.567072733222E-1)[&rate=5.384076065975924E-4]:5.337409944758E-2)[&rate=5.384076065975924E-4]:1.958320527506E-1)[&rate=5.384076065975924E-4]:3.612196496237E-1)[&rate=5.384076065975924E-4]:4.748898064318E-1)[&rate=5.384076065975924E-4]:3.59204443315E-3)[&rate=5.384076065975924E-4]:1.252938735214E-1,(34[&rate=5.384076065975924E-4]:2.346047829506E-1,32[&rate=5.384076065975924E-4]:2.126869747315E-1)[&rate=5.384076065975924E-4]:5.88785390631E-2)[&rate=5.384076065975924E-4]:1.147851644473E-1,((38[&rate=5.384076065975924E-4]:1.195267525472E0,((146[&rate=5.384076065975924E-4]:4.996372290331E-1,39[&rate=5.384076065975924E-4]:3.794186497982E-1)[&rate=5.384076065975924E-4]:2.312634637501E-1,(((2[&rate=5.384076065975924E-4]:1.387181512923E0,(((26[&rate=5.384076065975924E-4]:7.455629439028E-1,(7[&rate=5.384076065975924E-4]:2.173518055859E-1,8[&rate=5.384076065975924E-4]:2.173518055859E-1)[&rate=5.384076065975924E-4]:4.213618232484E-1)[&rate=5.384076065975924E-4]:1.642840244779E-1,31[&rate=5.384076065975924E-4]:9.53682584819E-1)[&rate=5.384076065975924E-4]:3.168092744539E-1,(22[&rate=5.384076065975924E-4]:5.489825841818E-1,27[&rate=5.384076065975924E-4]:5.654209403462E-1)[&rate=5.384076065975924E-4]:6.667147545431E-1)[&rate=5.384076065975924E-4]:3.440869139242E-1)[&rate=5.384076065975924E-4]:1.115022338706E0,((98[&rate=5.384076065975924E-4]:5.887815689765E-1,(((100[&rate=5.384076065975924E-4]:1.127844496359E-1,94[&rate=5.384076065975924E-4]:1.127844496359E-1)[&rate=5.384076065975924E-4]:2.120224357079E-1,95[&rate=5.384076065975924E-4]:4.095063388959E-1)[&rate=5.384076065975924E-4]:1.540207697189E-1,(96[&rate=5.384076065975924E-4]:4.424207671186E-1,99[&rate=5.384076065975924E-4]:4.779398928015E-1)[&rate=5.384076065975924E-4]:9.651617756179E-2)[&rate=5.384076065975924E-4]:3.618342211045E-2)[&rate=5.384076065975924E-4]:7.726945842624E-2,(40[&rate=5.384076065975924E-4]:4.085355128654E-1,16[&rate=5.384076065975924E-4]:2.494028438983E0)[&rate=5.384076065975924E-4]:1.29100213991E-1)[&rate=5.384076065975924E-4]:7.842321943382E-3)[&rate=5.384076065975924E-4]:5.471543342865E-2,(147[&rate=5.384076065975924E-4]:6.537259183675E-1,(97[&rate=5.384076065975924E-4]:4.239551786994E-1,(101[&rate=5.384076065975924E-4]:1.288693936767E0,((((((140[&rate=5.384076065975924E-4]:7.827599142899E-1,11[&rate=5.384076065975924E-4]:8.019379964816E-1)[&rate=5.384076065975924E-4]:5.3067167071E-2,((23[&rate=5.384076065975924E-4]:7.029891384202E-1,25[&rate=5.384076065975924E-4]:7.139480425298E-1)[&rate=5.384076065975924E-4]:8.87392678989E-2,20[&rate=5.384076065975924E-4]:7.83509228237E-1)[&rate=5.384076065975924E-4]:1.482082640828E-1)[&rate=5.384076065975924E-4]:5.349663198407E-1,102[&rate=5.384076065975924E-4]:3.242180587358E-1)[&rate=5.384076065975924E-4]:2.73379152729E-2,(24[&rate=5.384076065975924E-4]:9.335469686213E-1,((28[&rate=5.384076065975924E-4]:7.921451393462E-1,21[&rate=5.384076065975924E-4]:7.674876050997E-1)[&rate=5.384076065975924E-4]:4.234442223854E-2,1[&rate=5.384076065975924E-4]:4.818819172178E-2)[&rate=5.384076065975924E-4]:1.045368590913E-1)[&rate=5.384076065975924E-4]:5.796528410038E-1)[&rate=5.384076065975924E-4]:5.078725028437E-2,((((141[&rate=5.384076065975924E-4]:4.010875578745E-1,145[&rate=5.384076065975924E-4]:4.038272839021E-1)[&rate=5.384076065975924E-4]:1.418295423286E-1,144[&rate=5.384076065975924E-4]:5.401773741758E-1)[&rate=5.384076065975924E-4]:3.166166546862E-1,142[&rate=5.384076065975924E-4]:8.622734809169E-1)[&rate=5.384076065975924E-4]:7.846821027592E-1,(((((19[&rate=5.384076065975924E-4]:5.516957779779E-1,13[&rate=5.384076065975924E-4]:5.133396135942E-1)[&rate=5.384076065975924E-4]:1.267629642865E-1,115[&rate=5.384076065975924E-4]:5.579107970588E-1)[&rate=5.384076065975924E-4]:1.883016307755E-1,(108[&rate=5.384076065975924E-4]:6.348876178311E-1,(107[&rate=5.384076065975924E-4]:5.564096630018E-1,(109[&rate=5.384076065975924E-4]:5.103336071649E-1,(114[&rate=5.384076065975924E-4]:2.982343595943E-1,112[&rate=5.384076065975924E-4]:3.804261404162E-1)[&rate=5.384076065975924E-4]:1.326471927761E-1)[&rate=5.384076065975924E-4]:6.52541380286E-2)[&rate=5.384076065975924E-4]:8.121768085664E-2)[&rate=5.384076065975924E-4]:1.688590565786E-1)[&rate=5.384076065975924E-4]:9.485238379042E-2,(((139[&rate=5.384076065975924E-4]:5.829341000413E-1,111[&rate=5.384076065975924E-4]:4.075916342879E-1)[&rate=5.384076065975924E-4]:2.060629669189E-1,(106[&rate=5.384076065975924E-4]:4.016090260695E-1,104[&rate=5.384076065975924E-4]:4.016090260695E-1)[&rate=5.384076065975924E-4]:1.95607218973E-1)[&rate=5.384076065975924E-4]:1.894334475057E-1,(116[&rate=5.384076065975924E-4]:6.234942448286E-1,(148[&rate=5.384076065975924E-4]:3.333840117546E-1,143[&rate=5.384076065975924E-4]:3.306442857272E-1)[&rate=5.384076065975924E-4]:3.284663974577E-1)[&rate=5.384076065975924E-4]:1.028814751168E-1)[&rate=5.384076065975924E-4]:1.146890916793E-1)[&rate=5.384076065975924E-4]:2.833635464788E-1,(((9[&rate=5.384076065975924E-4]:4.953879933436E-1,(17[&rate=5.384076065975924E-4]:4.836471348848E-1,14[&rate=5.384076065975924E-4]:4.452909705011E-1)[&rate=5.384076065975924E-4]:5.83162009246E-2)[&rate=5.384076065975924E-4]:1.390075018941E-1,(4[&rate=5.384076065975924E-4]:8.560200614114E-2,30[&rate=5.384076065975924E-4]:2.582047458672E-1)[&rate=5.384076065975924E-4]:4.994784206034E-1)[&rate=5.384076065975924E-4]:1.803284998072E-1,(110[&rate=5.384076065975924E-4]:6.730346104626E-1,((105[&rate=5.384076065975924E-4]:4.899207078552E-1,113[&rate=5.384076065975924E-4]:5.17317968129E-1)[&rate=5.384076065975924E-4]:8.92212747623E-2,117[&rate=5.384076065975924E-4]:6.092789689189E-1)[&rate=5.384076065975924E-4]:7.197481962605E-2)[&rate=5.384076065975924E-4]:1.444291106096E-1)[&rate=5.384076065975924E-4]:3.836769657984E-1)[&rate=5.384076065975924E-4]:2.677327050245E-1)[&rate=5.384076065975924E-4]:1.962983082743E-3)[&rate=5.384076065975924E-4]:3.46050403259E-1,((3[&rate=5.384076065975924E-4]:8.615151297262E-1,(((10[&rate=5.384076065975924E-4]:4.563455039339E-1,15[&rate=5.384076065975924E-4]:4.947016683174E-1)[&rate=5.384076065975924E-4]:2.130163513383E-1,6[&rate=5.384076065975924E-4]:6.529234991079E-1)[&rate=5.384076065975924E-4]:7.228609437661E-2,18[&rate=5.384076065975924E-4]:7.882232921146E-1)[&rate=5.384076065975924E-4]:1.883603307622E-1)[&rate=5.384076065975924E-4]:4.869467810722E-1,((88[&rate=5.384076065975924E-4]:9.03221521835E-2,89[&rate=5.384076065975924E-4]:1.040207823205E-1)[&rate=5.384076065975924E-4]:2.969797264529E-1,((((83[&rate=5.384076065975924E-4]:7.835072105466E-2,85[&rate=5.384076065975924E-4]:7.835072105466E-2)[&rate=5.384076065975924E-4]:2.893265426233E-2,((84[&rate=5.384076065975924E-4]:7.167553006743E-2,86[&rate=5.384076065975924E-4]:7.167553006743E-2)[&rate=5.384076065975924E-4]:2.143582334802E-2,93[&rate=5.384076065975924E-4]:1.068099835525E-1)[&rate=5.384076065975924E-4]:1.417202190154E-2)[&rate=5.384076065975924E-4]:4.842466511144E-2,((90[&rate=5.384076065975924E-4]:9.128883343464E-2,91[&rate=5.384076065975924E-4]:9.128883343464E-2)[&rate=5.384076065975924E-4]:7.147296309913E-2,92[&rate=5.384076065975924E-4]:1.627617965338E-1)[&rate=5.384076065975924E-4]:6.644874031672E-3)[&rate=5.384076065975924E-4]:3.93554229663E-2,87[&rate=5.384076065975924E-4]:1.950634633947E-1)[&rate=5.384076065975924E-4]:1.922384152417E-1)[&rate=5.384076065975924E-4]:1.500886059559E0)[&rate=5.384076065975924E-4]:3.971919907263E-1)[&rate=5.384076065975924E-4]:5.457797612699E-1)[&rate=5.384076065975924E-4]:1.794636522924E-1)[&rate=5.384076065975924E-4]:1.013554391215E-1)[&rate=5.384076065975924E-4]:3.844613041329E-3)[&rate=5.384076065975924E-4]:1.048863131987E-2)[&rate=5.384076065975924E-4]:6.528914228526E-1)[&rate=5.384076065975924E-4]:4.405547428499E-1,((((127[&rate=5.384076065975924E-4]:2.534419728106E0,121[&rate=5.384076065975924E-4]:2.093323837695E0)[&rate=5.384076065975924E-4]:4.912041246351E-2,(36[&rate=5.384076065975924E-4]:3.995022012357E-3,((((62[&rate=5.384076065975924E-4]:3.979123145213E-1,(65[&rate=5.384076065975924E-4]:1.568430006252E-1,60[&rate=5.384076065975924E-4]:1.568430006252E-1)[&rate=5.384076065975924E-4]:4.928849197836E-2)[&rate=5.384076065975924E-4]:4.596126439837E-2,64[&rate=5.384076065975924E-4]:4.027776885087E-1)[&rate=5.384076065975924E-4]:3.855318937165E-1,(61[&rate=5.384076065975924E-4]:4.296303095927E-1,63[&rate=5.384076065975924E-4]:3.885344191816E-1)[&rate=5.384076065975924E-4]:3.997751630435E-1)[&rate=5.384076065975924E-4]:7.770238304186E-1,(128[&rate=5.384076065975924E-4]:1.207378096788E0,((69[&rate=5.384076065975924E-4]:1.233946155999E0,(131[&rate=5.384076065975924E-4]:3.001954329201E-1,((129[&rate=5.384076065975924E-4]:2.592594626063E-1,130[&rate=5.384076065975924E-4]:2.592594626063E-1)[&rate=5.384076065975924E-4]:1.063268004851E-2,132[&rate=5.384076065975924E-4]:2.726318686822E-1)[&rate=5.384076065975924E-4]:2.756356423798E-2)[&rate=5.384076065975924E-4]:7.885452436263E-1)[&rate=5.384076065975924E-4]:1.28648675274E-2,118[&rate=5.384076065975924E-4]:1.235852119416E0)[&rate=5.384076065975924E-4]:1.112520047686E-1)[&rate=5.384076065975924E-4]:2.593251788698E-1)[&rate=5.384076065975924E-4]:1.94835271768E-2)[&rate=5.384076065975924E-4]:5.899717335144E-2)[&rate=5.384076065975924E-4]:1.696345222783E-2,35[&rate=5.384076065975924E-4]:3.338030512587E-2)[&rate=5.384076065975924E-4]:3.168174360572E-1,(45[&rate=5.384076065975924E-4]:7.118838413258E-1,((51[&rate=5.384076065975924E-4]:5.811048420593E-1,(44[&rate=5.384076065975924E-4]:1.946538815601E-1,47[&rate=5.384076065975924E-4]:2.001183624343E-1)[&rate=5.384076065975924E-4]:4.083088839965E-1)[&rate=5.384076065975924E-4]:5.752804449458E-2,((49[&rate=5.384076065975924E-4]:3.971879188746E-1,50[&rate=5.384076065975924E-4]:3.971879188746E-1)[&rate=5.384076065975924E-4]:2.250716990876E-1,((46[&rate=5.384076065975924E-4]:5.387665105639E-1,((41[&rate=5.384076065975924E-4]:1.435257133844E-1,48[&rate=5.384076065975924E-4]:1.872415603789E-1)[&rate=5.384076065975924E-4]:1.831780974302E-1,42[&rate=5.384076065975924E-4]:3.321682916889E-1)[&rate=5.384076065975924E-4]:1.574178910063E-1)[&rate=5.384076065975924E-4]:5.255073280915E-2,43[&rate=5.384076065975924E-4]:5.91317243373E-1)[&rate=5.384076065975924E-4]:6.372925983494E-2)[&rate=5.384076065975924E-4]:1.090878771741E-2)[&rate=5.384076065975924E-4]:5.412527171187E-2)[&rate=5.384076065975924E-4]:3.936848108536E-1)[&rate=5.384076065975924E-4]:6.832590806233E-1)[&rate=5.384076065975924E-4]:2.378253632847E-1);
tree STATE_68760000 [&joint=-20951.724240163807,lnP=-20951.724240163807] = [&R] ((34[&rate=6.087783534475274E-4]:5.583999549383E-4,(((((((119[&rate=6.087783534475274E-4]:1.13904241486E0,((138[&rate=6.087783534475274E-4]:2.790648553119E-1,136[&rate=6.087783534475274E-4]:1.475580059967E-1)[&rate=6.087783534475274E-4]:3.822733477898E-1,135[&rate=6.087783534475274E-4]:4.613382031016E-1)[&rate=6.087783534475274E-4]:3.297590062788E-1)[&rate=6.087783534475274E-4]:6.645778360727E-1,120[&rate=6.087783534475274E-4]:1.707729839974E0)[&rate=6.087783534475274E-4]:3.937623221457E-4,126[&rate=6.087783534475274E-4]:1.018311490611E0)[&rate=6.087783534475274E-4]:4.748959717868E-1,66[&rate=6.087783534475274E-4]:2.460332727127E-1)[&rate=6.087783534475274E-4]:4.641620613207E-2,(67[&rate=6.087783534475274E-4]:1.675492500577E-1,((124[&rate=6.087783534475274E-4]:1.411960090563E-1,123[&rate=6.087783534475274E-4]:1.439282494934E-1)[&rate=6.087783534475274E-4]:1.307332113342E-1,122[&rate=6.087783534475274E-4]:2.746614608276E-1)[&rate=6.087783534475274E-4]:3.941603395708E-1)[&rate=6.087783534475274E-4]:1.24900228787E-1)[&rate=6.087783534475274E-4]:2.467426529901E-1,(((53[&rate=6.087783534475274E-4]:7.400381929442E-1,(((((134[&rate=6.087783534475274E-4]:3.642964620065E-1,137[&rate=6.087783534475274E-4]:4.355293387187E-1)[&rate=6.087783534475274E-4]:1.261923679351E-1,133[&rate=6.087783534475274E-4]:5.206258162427E-1)[&rate=6.087783534475274E-4]:8.129840577329E-1,(((79[&rate=6.087783534475274E-4]:2.802147622428E-1,((72[&rate=6.087783534475274E-4]:8.55770187837E-2,78[&rate=6.087783534475274E-4]:1.07494827003E-1)[&rate=6.087783534475274E-4]:1.596916437226E-1,82[&rate=6.087783534475274E-4]:2.754056488077E-1)[&rate=6.087783534475274E-4]:1.30282915172E-2)[&rate=6.087783534475274E-4]:1.626295336073E-1,((80[&rate=6.087783534475274E-4]:1.795532931381E-1,81[&rate=6.087783534475274E-4]:1.795532931381E-1)[&rate=6.087783534475274E-4]:2.505159069527E-1,((71[&rate=6.087783534475274E-4]:2.886377081835E-1,77[&rate=6.087783534475274E-4]:3.516514068136E-1)[&rate=6.087783534475274E-4]:3.288225606643E-3,73[&rate=6.087783534475274E-4]:3.60419084475E-1)[&rate=6.087783534475274E-4]:1.189651841089E-1)[&rate=6.087783534475274E-4]:4.555917677087E-3)[&rate=6.087783534475274E-4]:1.863568854681E-1,((70[&rate=6.087783534475274E-4]:5.406043389526E-1,(76[&rate=6.087783534475274E-4]:4.648154103155E-1,74[&rate=6.087783534475274E-4]:4.648154103155E-1)[&rate=6.087783534475274E-4]:1.141450930206E-1)[&rate=6.087783534475274E-4]:9.130410518015E-3,75[&rate=6.087783534475274E-4]:5.880909138541E-1)[&rate=6.087783534475274E-4]:8.220615787499E-2)[&rate=6.087783534475274E-4]:6.276963638905E-1)[&rate=6.087783534475274E-4]:1.270059309718E-1,52[&rate=6.087783534475274E-4]:6.867330292906E-1)[&rate=6.087783534475274E-4]:1.508872584988E-2,(103[&rate=6.087783534475274E-4]:5.019455576592E-1,(29[&rate=6.087783534475274E-4]:6.375685428999E-1,(5[&rate=6.087783534475274E-4]:2.894212425272E-1,12[&rate=6.087783534475274E-4]:3.277774069106E-1)[&rate=6.087783534475274E-4]:2.029418209208E-1)[&rate=6.087783534475274E-4]:9.725372708803E-2)[&rate=6.087783534475274E-4]:1.864169932042E0)[&rate=6.087783534475274E-4]:4.641315911509E-2)[&rate=6.087783534475274E-4]:3.254245671756E-1,125[&rate=6.087783534475274E-4]:8.550802464586E-1)[&rate=6.087783534475274E-4]:1.469143080978E-1,((((57[&rate=6.087783534475274E-4]:3.090349594541E-1,54[&rate=6.087783534475274E-4]:2.680513528968E-1)[&rate=6.087783534475274E-4]:1.539657532023E-2,((55[&rate=6.087783534475274E-4]:2.191137090521E-1,56[&rate=6.087783534475274E-4]:2.191137090521E-1)[&rate=6.087783534475274E-4]:8.233026998563E-2,(58[&rate=6.087783534475274E-4]:2.358483519192E-1,37[&rate=6.087783534475274E-4]:2.549740349793E-1)[&rate=6.087783534475274E-4]:9.291803149025E-2)[&rate=6.087783534475274E-4]:1.205859398792E-2)[&rate=6.087783534475274E-4]:4.091867765054E-2,59[&rate=6.087783534475274E-4]:3.626179719878E-1)[&rate=6.087783534475274E-4]:3.337281317443E-1,68[&rate=6.087783534475274E-4]:6.471657758632E-1)[&rate=6.087783534475274E-4]:1.881621120265E-1)[&rate=6.087783534475274E-4]:2.515848817175E-1)[&rate=6.087783534475274E-4]:3.122996765619E-4,((38[&rate=6.087783534475274E-4]:7.901192668211E-1,(((((100[&rate=6.087783534475274E-4]:1.560923528185E-1,94[&rate=6.087783534475274E-4]:1.560923528185E-1)[&rate=6.087783534475274E-4]:1.998909758901E-1,95[&rate=6.087783534475274E-4]:4.406827822606E-1)[&rate=6.087783534475274E-4]:1.588479135741E-1,98[&rate=6.087783534475274E-4]:5.88601734086E-1)[&rate=6.087783534475274E-4]:4.211744702765E-2,(96[&rate=6.087783534475274E-4]:5.406142157811E-1,99[&rate=6.087783534475274E-4]:5.76133341464E-1)[&rate=6.087783534475274E-4]:7.644376314691E-2)[&rate=6.087783534475274E-4]:9.655316364614E-3,(39[&rate=6.087783534475274E-4]:5.055504636894E-1,((16[&rate=6.087783534475274E-4]:2.319989935243E0,(((2[&rate=6.087783534475274E-4]:3.990767644196E-1,31[&rate=6.087783534475274E-4]:6.264740246936E-1)[&rate=6.087783534475274E-4]:1.301093806015E-1,(22[&rate=6.087783534475274E-4]:2.248180792832E-1,27[&rate=6.087783534475274E-4]:2.412564354475E-1)[&rate=6.087783534475274E-4]:4.769708054639E-1)[&rate=6.087783534475274E-4]:8.591944057942E-2,(26[&rate=6.087783534475274E-4]:5.565676586081E-1,(7[&rate=6.087783534475274E-4]:1.557448228028E-1,8[&rate=6.087783534475274E-4]:1.557448228028E-1)[&rate=6.087783534475274E-4]:2.939735207367E-1)[&rate=6.087783534475274E-4]:2.420995708281E-1)[&rate=6.087783534475274E-4]:1.576117226355E0)[&rate=6.087783534475274E-4]:2.630210982921E-1,((97[&rate=6.087783534475274E-4]:3.942393866736E-1,((101[&rate=6.087783534475274E-4]:7.038334301279E-1,((((((11[&rate=6.087783534475274E-4]:6.620182448454E-1,140[&rate=6.087783534475274E-4]:6.428401626536E-1)[&rate=6.087783534475274E-4]:1.430287856838E-1,(23[&rate=6.087783534475274E-4]:6.329868894793E-1,(20[&rate=6.087783534475274E-4]:4.158900971117E-1,25[&rate=6.087783534475274E-4]:4.350681793034E-1)[&rate=6.087783534475274E-4]:2.088776142856E-1)[&rate=6.087783534475274E-4]:2.56991647899E-1)[&rate=6.087783534475274E-4]:2.659572090566E-1,(((28[&rate=6.087783534475274E-4]:5.355957136456E-1,21[&rate=6.087783534475274E-4]:5.109381793991E-1)[&rate=6.087783534475274E-4]:3.325701189172E-1,1[&rate=6.087783534475274E-4]:8.18644626998E-2)[&rate=6.087783534475274E-4]:8.288104526611E-2,24[&rate=6.087783534475274E-4]:9.455674257741E-1)[&rate=6.087783534475274E-4]:2.213272247705E-1)[&rate=6.087783534475274E-4]:3.285719682415E-2,102[&rate=6.087783534475274E-4]:3.81080117524E-2)[&rate=6.087783534475274E-4]:2.408968675205E-1,(((((((112[&rate=6.087783534475274E-4]:2.684719997289E-1,114[&rate=6.087783534475274E-4]:1.86280218907E-1)[&rate=6.087783534475274E-4]:1.587542410921E-1,(107[&rate=6.087783534475274E-4]:3.624007037636E-1,109[&rate=6.087783534475274E-4]:3.815787859553E-1)[&rate=6.087783534475274E-4]:4.290772883831E-2)[&rate=6.087783534475274E-4]:6.717164923563E-2,108[&rate=6.087783534475274E-4]:4.697403558102E-1)[&rate=6.087783534475274E-4]:2.035771184616E-1,(115[&rate=6.087783534475274E-4]:5.492307416765E-1,(19[&rate=6.087783534475274E-4]:5.666475753966E-1,13[&rate=6.087783534475274E-4]:5.282914110129E-1)[&rate=6.087783534475274E-4]:1.031311114854E-1)[&rate=6.087783534475274E-4]:6.655248601992E-2)[&rate=6.087783534475274E-4]:2.704190415823E-1,((116[&rate=6.087783534475274E-4]:5.516824718716E-1,((111[&rate=6.087783534475274E-4]:2.050352720972E-1,106[&rate=6.087783534475274E-4]:1.885969159329E-1)[&rate=6.087783534475274E-4]:6.419196735563E-2,(139[&rate=6.087783534475274E-4]:4.118463389413E-1,104[&rate=6.087783534475274E-4]:2.200655170235E-1)[&rate=6.087783534475274E-4]:3.272336626496E-2)[&rate=6.087783534475274E-4]:3.591675611859E-1)[&rate=6.087783534475274E-4]:1.672844302333E-1,(148[&rate=6.087783534475274E-4]:3.406962273857E-1,143[&rate=6.087783534475274E-4]:3.379565013584E-1)[&rate=6.087783534475274E-4]:4.166268391029E-1)[&rate=6.087783534475274E-4]:1.672353671738E-1)[&rate=6.087783534475274E-4]:6.290420464184E-3,(((17[&rate=6.087783534475274E-4]:2.790587371296E-1,14[&rate=6.087783534475274E-4]:2.407025727459E-1)[&rate=6.087783534475274E-4]:3.865987145449E-1,((110[&rate=6.087783534475274E-4]:3.635667438347E-1,105[&rate=6.087783534475274E-4]:3.416489356156E-1)[&rate=6.087783534475274E-4]:1.668184946223E-1,113[&rate=6.087783534475274E-4]:5.358646905117E-1)[&rate=6.087783534475274E-4]:9.143659677907E-2)[&rate=6.087783534475274E-4]:6.798026030399E-2,((117[&rate=6.087783534475274E-4]:3.720317428001E-1,9[&rate=6.087783534475274E-4]:3.610728386904E-1)[&rate=6.087783534475274E-4]:2.548449406562E-1,(4[&rate=6.087783534475274E-4]:1.433752722875E-1,30[&rate=6.087783534475274E-4]:3.159780120136E-1)[&rate=6.087783534475274E-4]:4.232274385659E-1)[&rate=6.087783534475274E-4]:7.114459016613E-2)[&rate=6.087783534475274E-4]:2.7940292297E-1)[&rate=6.087783534475274E-4]:1.527541087344E-1,((145[&rate=6.087783534475274E-4]:3.375614153746E-1,(144[&rate=6.087783534475274E-4]:3.206504175412E-1,141[&rate=6.087783534475274E-4]:3.233901435685E-1)[&rate=6.087783534475274E-4]:1.143154577849E-2)[&rate=6.087783534475274E-4]:1.061804638049E-1,142[&rate=6.087783534475274E-4]:4.437418791795E-1)[&rate=6.087783534475274E-4]:8.562994398459E-1)[&rate=6.087783534475274E-4]:2.255389027133E-1)[&rate=6.087783534475274E-4]:1.576458642046E-1,(((((83[&rate=6.087783534475274E-4]:1.089203243734E-1,((84[&rate=6.087783534475274E-4]:4.635770080543E-2,93[&rate=6.087783534475274E-4]:6.005633094244E-2)[&rate=6.087783534475274E-4]:6.097839838302E-2,85[&rate=6.087783534475274E-4]:1.073360991884E-1)[&rate=6.087783534475274E-4]:1.584225184975E-3)[&rate=6.087783534475274E-4]:6.821307147843E-2,86[&rate=6.087783534475274E-4]:1.771333958518E-1)[&rate=6.087783534475274E-4]:1.277771610769E-1,(((90[&rate=6.087783534475274E-4]:1.40629895825E-1,91[&rate=6.087783534475274E-4]:1.40629895825E-1)[&rate=6.087783534475274E-4]:6.236889956325E-2,92[&rate=6.087783534475274E-4]:2.029987953883E-1)[&rate=6.087783534475274E-4]:7.343785404989E-3,87[&rate=6.087783534475274E-4]:1.966439506562E-1)[&rate=6.087783534475274E-4]:1.082666062725E-1)[&rate=6.087783534475274E-4]:6.629136527405E-2,(88[&rate=6.087783534475274E-4]:8.724760508237E-2,89[&rate=6.087783534475274E-4]:1.009462352194E-1)[&rate=6.087783534475274E-4]:2.839543171205E-1)[&rate=6.087783534475274E-4]:1.117443933815E0,((3[&rate=6.087783534475274E-4]:3.650056378404E-1,18[&rate=6.087783534475274E-4]:4.80074130991E-1)[&rate=6.087783534475274E-4]:4.269310496959E-1,(6[&rate=6.087783534475274E-4]:4.854154671253E-1,(10[&rate=6.087783534475274E-4]:1.701552686363E-1,15[&rate=6.087783534475274E-4]:2.085114330197E-1)[&rate=6.087783534475274E-4]:3.316985546534E-1)[&rate=6.087783534475274E-4]:3.585760149315E-1)[&rate=6.087783534475274E-4]:1.569831410846E-1)[&rate=6.087783534475274E-4]:4.849911888292E-1)[&rate=6.087783534475274E-4]:2.726621387053E-1)[&rate=6.087783534475274E-4]:7.127918641125E-1,40[&rate=6.087783534475274E-4]:4.434611352467E-1)[&rate=6.087783534475274E-4]:2.18165027931E-2)[&rate=6.087783534475274E-4]:1.72867487372E-2,(146[&rate=6.087783534475274E-4]:5.982665399975E-1,147[&rate=6.087783534475274E-4]:5.354250099429E-1)[&rate=6.087783534475274E-4]:4.516426014434E-3)[&rate=6.087783534475274E-4]:1.495372064104E-2)[&rate=6.087783534475274E-4]:8.032356271318E-3)[&rate=6.087783534475274E-4]:6.408733242632E-3)[&rate=6.087783534475274E-4]:3.464660808182E-1)[&rate=6.087783534475274E-4]:3.167977007866E-1,((((127[&rate=6.087783534475274E-4]:2.517433988789E0,121[&rate=6.087783534475274E-4]:2.076338098378E0)[&rate=6.087783534475274E-4]:1.027637355459E-1,36[&rate=6.087783534475274E-4]:9.964977912981E-2)[&rate=6.087783534475274E-4]:5.176910366967E-2,((128[&rate=6.087783534475274E-4]:1.297293131234E0,(((64[&rate=6.087783534475274E-4]:3.649145582294E-1,65[&rate=6.087783534475274E-4]:2.142296267227E-1)[&rate=6.087783534475274E-4]:3.411778905542E-2,(62[&rate=6.087783534475274E-4]:4.270524183819E-1,60[&rate=6.087783534475274E-4]:2.352715964641E-1)[&rate=6.087783534475274E-4]:1.307581931401E-2)[&rate=6.087783534475274E-4]:3.085233198477E-1,(61[&rate=6.087783534475274E-4]:3.244425569602E-1,63[&rate=6.087783534475274E-4]:2.833466665492E-1)[&rate=6.087783534475274E-4]:4.242090005833E-1)[&rate=6.087783534475274E-4]:6.883676010873E-1)[&rate=6.087783534475274E-4]:3.30707570807E-1,((((132[&rate=6.087783534475274E-4]:1.190598856285E-1,129[&rate=6.087783534475274E-4]:1.163201596011E-1)[&rate=6.087783534475274E-4]:2.10383234695E-1,(130[&rate=6.087783534475274E-4]:1.691093323956E-1,131[&rate=6.087783534475274E-4]:1.71849058423E-1)[&rate=6.087783534475274E-4]:1.575940619005E-1)[&rate=6.087783534475274E-4]:3.650117893678E-1,(69[&rate=6.087783534475274E-4]:7.617537839484E-1,118[&rate=6.087783534475274E-4]:7.507948798387E-1)[&rate=6.087783534475274E-4]:7.79066051951E-2)[&rate=6.087783534475274E-4]:9.346677312876E-1,(((51[&rate=6.087783534475274E-4]:5.16607827844E-1,44[&rate=6.087783534475274E-4]:5.384657513413E-1)[&rate=6.087783534475274E-4]:2.362339816992E-2,((47[&rate=6.087783534475274E-4]:5.419836156639E-1,(49[&rate=6.087783534475274E-4]:3.23876968955E-1,50[&rate=6.087783534475274E-4]:3.23876968955E-1)[&rate=6.087783534475274E-4]:1.853197614632E-1)[&rate=6.087783534475274E-4]:2.339916724619E-2,(46[&rate=6.087783534475274E-4]:5.447052340015E-1,(43[&rate=6.087783534475274E-4]:5.38509795305E-1,((48[&rate=6.087783534475274E-4]:2.939322150735E-1,42[&rate=6.087783534475274E-4]:2.556808489532E-1)[&rate=6.087783534475274E-4]:4.939380108328E-2,41[&rate=6.087783534475274E-4]:2.996101691623E-1)[&rate=6.087783534475274E-4]:1.842548173998E-1)[&rate=6.087783534475274E-4]:6.19543869644E-3)[&rate=6.087783534475274E-4]:2.067754890864E-2)[&rate=6.087783534475274E-4]:2.170847475328E-3)[&rate=6.087783534475274E-4]:3.67438676167E-2,45[&rate=6.087783534475274E-4]:5.961007766907E-1)[&rate=6.087783534475274E-4]:2.541461999421E-1)[&rate=6.087783534475274E-4]:4.357513116395E-3)[&rate=6.087783534475274E-4]:5.609961580828E-3)[&rate=6.087783534475274E-4]:7.094329681415E-2,35[&rate=6.087783534475274E-4]:1.757868371479E-1)[&rate=6.087783534475274E-4]:3.287646839444E-1)[&rate=6.087783534475274E-4]:3.49529104191E-2)[&rate=6.087783534475274E-4]:3.240676670736E-1)[&rate=6.087783534475274E-4]:6.718160146472E-2,(33[&rate=6.087783534475274E-4]:4.295231808541E-2,32[&rate=6.087783534475274E-4]:3.74728660307E-2)[&rate=6.087783534475274E-4]:8.349327169879E-3);
tree STATE_68850000 [&joint=-20972.083785522347,lnP=-20972.083785522347] = [&R] (34[&rate=6.07630010571089E-4]:1.264093861232E-1,((32[&rate=6.07630010571089E-4]:5.610759510306E-2,(((((52[&rate=6.07630010571089E-4]:5.11505647951E-1,(103[&rate=6.07630010571089E-4]:5.13582109633E-1,(29[&rate=6.07630010571089E-4]:5.374248016461E-1,(5[&rate=6.07630010571089E-4]:1.030975887438E-1,12[&rate=6.07630010571089E-4]:1.414537531273E-1)[&rate=6.07630010571089E-4]:2.891217334503E-1)[&rate=6.07630010571089E-4]:2.090340203158E-1)[&rate=6.07630010571089E-4]:1.662217272879E0)[&rate=6.07630010571089E-4]:2.399774944708E-1,((53[&rate=6.07630010571089E-4]:6.333532700215E-1,((137[&rate=6.07630010571089E-4]:1.760120382117E-1,134[&rate=6.07630010571089E-4]:1.047791614995E-1)[&rate=6.07630010571089E-4]:6.322143092039E-1,133[&rate=6.07630010571089E-4]:7.671304570045E-1)[&rate=6.07630010571089E-4]:6.483023099852E-1)[&rate=6.07630010571089E-4]:1.06748610895E-1,(((((71[&rate=6.07630010571089E-4]:2.534465798477E-1,73[&rate=6.07630010571089E-4]:3.219397305326E-1)[&rate=6.07630010571089E-4]:1.046801770081E-1,77[&rate=6.07630010571089E-4]:4.211404554859E-1)[&rate=6.07630010571089E-4]:3.199394165909E-2,(80[&rate=6.07630010571089E-4]:2.177314132267E-1,81[&rate=6.07630010571089E-4]:2.177314132267E-1)[&rate=6.07630010571089E-4]:1.9156736748E-1)[&rate=6.07630010571089E-4]:8.613396958368E-2,((79[&rate=6.07630010571089E-4]:1.874017516015E-1,(78[&rate=6.07630010571089E-4]:6.512125276906E-2,72[&rate=6.07630010571089E-4]:4.320344454974E-2)[&rate=6.07630010571089E-4]:1.222804988324E-1)[&rate=6.07630010571089E-4]:4.563043391575E-2,82[&rate=6.07630010571089E-4]:2.412513635993E-1)[&rate=6.07630010571089E-4]:2.706197428554E-1)[&rate=6.07630010571089E-4]:1.74820868522E-1,((70[&rate=6.07630010571089E-4]:2.440888868808E-1,(76[&rate=6.07630010571089E-4]:2.816334772213E-1,74[&rate=6.07630010571089E-4]:2.816334772213E-1)[&rate=6.07630010571089E-4]:8.115740429642E-4)[&rate=6.07630010571089E-4]:8.021531824952E-2,75[&rate=6.07630010571089E-4]:3.626603695138E-1)[&rate=6.07630010571089E-4]:3.569083177916E-1)[&rate=6.07630010571089E-4]:7.669962522232E-1)[&rate=6.07630010571089E-4]:3.184540193898E-3)[&rate=6.07630010571089E-4]:2.263172900773E-1,125[&rate=6.07630010571089E-4]:7.592211975265E-1)[&rate=6.07630010571089E-4]:2.293167726857E-1,(((((55[&rate=6.07630010571089E-4]:1.930703872757E-1,56[&rate=6.07630010571089E-4]:1.930703872757E-1)[&rate=6.07630010571089E-4]:7.262040773482E-2,(58[&rate=6.07630010571089E-4]:2.413113607286E-1,37[&rate=6.07630010571089E-4]:2.604370437888E-1)[&rate=6.07630010571089E-4]:5.170183865363E-2)[&rate=6.07630010571089E-4]:3.945417475542E-2,(59[&rate=6.07630010571089E-4]:4.783917266949E-2,54[&rate=6.07630010571089E-4]:9.587806549266E-3)[&rate=6.07630010571089E-4]:2.655025184081E-1)[&rate=6.07630010571089E-4]:2.868593766846E-2,57[&rate=6.07630010571089E-4]:3.447598691832E-1)[&rate=6.07630010571089E-4]:7.748303490002E-2,68[&rate=6.07630010571089E-4]:3.703303357771E-1)[&rate=6.07630010571089E-4]:4.515409677684E-1)[&rate=6.07630010571089E-4]:6.604949680767E-1,33[&rate=6.07630010571089E-4]:5.51935790555E-2)[&rate=6.07630010571089E-4]:6.393468102275E-3)[&rate=6.07630010571089E-4]:1.650597370937E-2,(((66[&rate=6.07630010571089E-4]:5.381926235788E-1,(67[&rate=6.07630010571089E-4]:3.702668355535E-1,(122[&rate=6.07630010571089E-4]:3.39882163863E-1,(124[&rate=6.07630010571089E-4]:5.60396548938E-2,123[&rate=6.07630010571089E-4]:5.877189533093E-2)[&rate=6.07630010571089E-4]:2.811102685321E-1)[&rate=6.07630010571089E-4]:5.316572220311E-1)[&rate=6.07630010571089E-4]:1.679257880253E-1)[&rate=6.07630010571089E-4]:1.843530122545E-1,(126[&rate=6.07630010571089E-4]:9.900529648558E-1,(119[&rate=6.07630010571089E-4]:1.169772391838E0,((135[&rate=6.07630010571089E-4]:6.058736723196E-1,(138[&rate=6.07630010571089E-4]:2.986577711088E-1,136[&rate=6.07630010571089E-4]:1.671509217936E-1)[&rate=6.07630010571089E-4]:5.072159012109E-1)[&rate=6.07630010571089E-4]:8.503238331995E-2,120[&rate=6.07630010571089E-4]:9.429608501601E-1)[&rate=6.07630010571089E-4]:1.309211307191E-1)[&rate=6.07630010571089E-4]:6.059830956615E-1)[&rate=6.07630010571089E-4]:9.796668606624E-1)[&rate=6.07630010571089E-4]:2.309027856932E-1,((38[&rate=6.07630010571089E-4]:7.353333365207E-1,(((((96[&rate=6.07630010571089E-4]:3.87970226608E-1,99[&rate=6.07630010571089E-4]:4.234893522909E-1)[&rate=6.07630010571089E-4]:1.588708536017E-1,((94[&rate=6.07630010571089E-4]:2.560431835764E-1,100[&rate=6.07630010571089E-4]:2.560431835764E-1)[&rate=6.07630010571089E-4]:1.572571202207E-1,95[&rate=6.07630010571089E-4]:4.979997573492E-1)[&rate=6.07630010571089E-4]:7.343148679494E-2)[&rate=6.07630010571089E-4]:4.325494533971E-2,((101[&rate=6.07630010571089E-4]:7.6879454499E-1,(((((144[&rate=6.07630010571089E-4]:6.157002038216E-1,(145[&rate=6.07630010571089E-4]:4.864311100851E-2,141[&rate=6.07630010571089E-4]:4.590338498093E-2)[&rate=6.07630010571089E-4]:5.725365448681E-1)[&rate=6.07630010571089E-4]:1.944940008586E-1,142[&rate=6.07630010571089E-4]:8.156736567352E-1)[&rate=6.07630010571089E-4]:7.527444378684E-1,(((((19[&rate=6.07630010571089E-4]:4.57152751549E-1,13[&rate=6.07630010571089E-4]:4.187965871653E-1)[&rate=6.07630010571089E-4]:2.633597667204E-1,115[&rate=6.07630010571089E-4]:5.999645730638E-1)[&rate=6.07630010571089E-4]:1.652712566514E-1,((107[&rate=6.07630010571089E-4]:5.72332189332E-2,108[&rate=6.07630010571089E-4]:5.449349290584E-2)[&rate=6.07630010571089E-4]:6.586318197149E-1,(109[&rate=6.07630010571089E-4]:5.659536831873E-1,(114[&rate=6.07630010571089E-4]:1.716974112444E-1,112[&rate=6.07630010571089E-4]:2.538891920663E-1)[&rate=6.07630010571089E-4]:3.148042171484E-1)[&rate=6.07630010571089E-4]:1.690894376524E-1)[&rate=6.07630010571089E-4]:1.096447636699E-1)[&rate=6.07630010571089E-4]:2.066299606714E-1,(((139[&rate=6.07630010571089E-4]:7.042975405729E-1,((106[&rate=6.07630010571089E-4]:2.584969647347E-1,111[&rate=6.07630010571089E-4]:2.749353208991E-1)[&rate=6.07630010571089E-4]:1.285287571069E-1,104[&rate=6.07630010571089E-4]:3.870257218416E-1)[&rate=6.07630010571089E-4]:1.254909968136E-1)[&rate=6.07630010571089E-4]:8.825634261559E-2,116[&rate=6.07630010571089E-4]:5.40499088668E-1)[&rate=6.07630010571089E-4]:2.953537359838E-1,(148[&rate=6.07630010571089E-4]:2.22516264615E-1,143[&rate=6.07630010571089E-4]:2.197765385877E-1)[&rate=6.07630010571089E-4]:6.516927244204E-1)[&rate=6.07630010571089E-4]:1.360129657348E-1)[&rate=6.07630010571089E-4]:1.040592148616E-1,(((113[&rate=6.07630010571089E-4]:5.457387126772E-1,(9[&rate=6.07630010571089E-4]:5.040467224343E-1,(4[&rate=6.07630010571089E-4]:1.91446799633E-1,30[&rate=6.07630010571089E-4]:3.64049539359E-1)[&rate=6.07630010571089E-4]:2.632848543081E-1)[&rate=6.07630010571089E-4]:3.347281216086E-2)[&rate=6.07630010571089E-4]:2.95776543218E-2,(17[&rate=6.07630010571089E-4]:4.575004137046E-1,14[&rate=6.07630010571089E-4]:4.191442493209E-1)[&rate=6.07630010571089E-4]:1.561721176781E-1)[&rate=6.07630010571089E-4]:2.293237396298E-1,(105[&rate=6.07630010571089E-4]:6.076055192626E-1,(110[&rate=6.07630010571089E-4]:4.759965908968E-1,117[&rate=6.07630010571089E-4]:4.842157689791E-1)[&rate=6.07630010571089E-4]:1.535267365849E-1)[&rate=6.07630010571089E-4]:1.696373270924E-1)[&rate=6.07630010571089E-4]:3.534766794413E-1)[&rate=6.07630010571089E-4]:2.376985688073E-1)[&rate=6.07630010571089E-4]:1.752824819613E-2,(((((25[&rate=6.07630010571089E-4]:6.134231180255E-1,20[&rate=6.07630010571089E-4]:5.942450358338E-1)[&rate=6.07630010571089E-4]:1.564139772347E-1,23[&rate=6.07630010571089E-4]:7.588781911506E-1)[&rate=6.07630010571089E-4]:9.219467878858E-2,(140[&rate=6.07630010571089E-4]:4.905212812876E-1,11[&rate=6.07630010571089E-4]:5.096993634794E-1)[&rate=6.07630010571089E-4]:2.564419996106E-1)[&rate=6.07630010571089E-4]:3.531029122806E-1,102[&rate=6.07630010571089E-4]:5.349085071302E-2)[&rate=6.07630010571089E-4]:1.080059235271E-1,(24[&rate=6.07630010571089E-4]:1.146733641511E0,((28[&rate=6.07630010571089E-4]:7.654488594311E-1,21[&rate=6.07630010571089E-4]:7.407913251846E-1)[&rate=6.07630010571089E-4]:1.528191271453E-1,1[&rate=6.07630010571089E-4]:1.319666167134E-1)[&rate=6.07630010571089E-4]:2.339451069894E-1)[&rate=6.07630010571089E-4]:1.764069683455E-1)[&rate=6.07630010571089E-4]:1.778742260937E-1)[&rate=6.07630010571089E-4]:4.871740539987E-2,((((88[&rate=6.07630010571089E-4]:3.952543974196E-2,89[&rate=6.07630010571089E-4]:5.322406987898E-2)[&rate=6.07630010571089E-4]:2.455686505473E-1,((((90[&rate=6.07630010571089E-4]:3.334480907021E-2,91[&rate=6.07630010571089E-4]:3.334480907021E-2)[&rate=6.07630010571089E-4]:1.167542277075E-1,92[&rate=6.07630010571089E-4]:1.500990367777E-1)[&rate=6.07630010571089E-4]:4.619741888314E-2,((86[&rate=6.07630010571089E-4]:4.652569284634E-2,85[&rate=6.07630010571089E-4]:4.652569284634E-2)[&rate=6.07630010571089E-4]:1.165830526796E-1,(83[&rate=6.07630010571089E-4]:3.26421710675E-2,(93[&rate=6.07630010571089E-4]:3.216383200107E-2,84[&rate=6.07630010571089E-4]:1.846520186406E-2)[&rate=6.07630010571089E-4]:1.417696920344E-2)[&rate=6.07630010571089E-4]:1.304665744584E-1)[&rate=6.07630010571089E-4]:1.948907999793E-2)[&rate=6.07630010571089E-4]:2.321975160105E-2,87[&rate=6.07630010571089E-4]:2.058175771249E-1)[&rate=6.07630010571089E-4]:7.927651316432E-2)[&rate=6.07630010571089E-4]:8.069094245968E-1,3[&rate=6.07630010571089E-4]:5.522774874889E-1)[&rate=6.07630010571089E-4]:1.759579502369E-2,(6[&rate=6.07630010571089E-4]:5.73309312768E-1,(18[&rate=6.07630010571089E-4]:6.218480992471E-1,(10[&rate=6.07630010571089E-4]:2.123606969776E-1,15[&rate=6.07630010571089E-4]:2.507168613611E-1)[&rate=6.07630010571089E-4]:3.629120598038E-1)[&rate=6.07630010571089E-4]:1.447491215096E-2)[&rate=6.07630010571089E-4]:4.861876426512E-2)[&rate=6.07630010571089E-4]:8.154753971938E-1)[&rate=6.07630010571089E-4]:3.861855913112E-1)[&rate=6.07630010571089E-4]:4.659108572807E-1,98[&rate=6.07630010571089E-4]:3.899565438233E-1)[&rate=6.07630010571089E-4]:2.138006839118E-1)[&rate=6.07630010571089E-4]:8.887472132014E-2,((97[&rate=6.07630010571089E-4]:3.247625827354E-1,40[&rate=6.07630010571089E-4]:3.958008341016E-1)[&rate=6.07630010571089E-4]:1.624200284051E-1,((16[&rate=6.07630010571089E-4]:2.361981532866E0,147[&rate=6.07630010571089E-4]:3.338656559291E-1)[&rate=6.07630010571089E-4]:2.160141855257E-1,39[&rate=6.07630010571089E-4]:4.925027922744E-1)[&rate=6.07630010571089E-4]:6.571807023235E-2)[&rate=6.07630010571089E-4]:5.995786002201E-3)[&rate=6.07630010571089E-4]:1.173651380207E-1,(146[&rate=6.07630010571089E-4]:7.505092761724E-1,(2[&rate=6.07630010571089E-4]:1.011704602613E0,((26[&rate=6.07630010571089E-4]:6.69693277106E-1,(7[&rate=6.07630010571089E-4]:2.011541621521E-1,8[&rate=6.07630010571089E-4]:2.011541621521E-1)[&rate=6.07630010571089E-4]:3.616897998853E-1)[&rate=6.07630010571089E-4]:2.085226630467E-1,((22[&rate=6.07630010571089E-4]:2.956697702046E-1,27[&rate=6.07630010571089E-4]:3.12108126369E-1)[&rate=6.07630010571089E-4]:3.742504248773E-1,31[&rate=6.07630010571089E-4]:7.2471471563E-1)[&rate=6.07630010571089E-4]:1.973368409612E-1)[&rate=6.07630010571089E-4]:3.170503062962E-1)[&rate=6.07630010571089E-4]:1.575311897154E0)[&rate=6.07630010571089E-4]:5.129108959216E-2)[&rate=6.07630010571089E-4]:1.220575609202E-1)[&rate=6.07630010571089E-4]:4.745000407201E-1,(((((41[&rate=6.07630010571089E-4]:3.498636311832E-1,(48[&rate=6.07630010571089E-4]:3.040580607153E-1,42[&rate=6.07630010571089E-4]:2.658066945951E-1)[&rate=6.07630010571089E-4]:8.952141746239E-2)[&rate=6.07630010571089E-4]:1.07643295458E-1,(43[&rate=6.07630010571089E-4]:3.735156661868E-1,46[&rate=6.07630010571089E-4]:3.735156661868E-1)[&rate=6.07630010571089E-4]:1.386360691974E-1)[&rate=6.07630010571089E-4]:1.377582645772E-1,((51[&rate=6.07630010571089E-4]:5.947689115479E-1,(44[&rate=6.07630010571089E-4]:3.695006185325E-1,47[&rate=6.07630010571089E-4]:3.749650994068E-1)[&rate=6.07630010571089E-4]:2.471262165126E-1)[&rate=6.07630010571089E-4]:2.906127905686E-3,(49[&rate=6.07630010571089E-4]:3.557017415479E-1,50[&rate=6.07630010571089E-4]:3.557017415479E-1)[&rate=6.07630010571089E-4]:2.365088170314E-1)[&rate=6.07630010571089E-4]:2.491255613635E-2)[&rate=6.07630010571089E-4]:3.461807348226E-2,45[&rate=6.07630010571089E-4]:6.763313521323E-1)[&rate=6.07630010571089E-4]:5.433393823517E-1,((35[&rate=6.07630010571089E-4]:9.627136747599E-2,(((128[&rate=6.07630010571089E-4]:1.239146068087E0,((64[&rate=6.07630010571089E-4]:3.6618985107E-1,((62[&rate=6.07630010571089E-4]:2.092824828773E-1,60[&rate=6.07630010571089E-4]:1.750166095956E-2)[&rate=6.07630010571089E-4]:1.40116906937E-1,65[&rate=6.07630010571089E-4]:1.576185678966E-1)[&rate=6.07630010571089E-4]:5.788635166673E-2)[&rate=6.07630010571089E-4]:2.904220272981E-1,(61[&rate=6.07630010571089E-4]:6.050822578301E-2,63[&rate=6.07630010571089E-4]:1.941233537197E-2)[&rate=6.07630010571089E-4]:6.371995429962E-1)[&rate=6.07630010571089E-4]:6.811643267051E-1)[&rate=6.07630010571089E-4]:1.309974848048E-1,(118[&rate=6.07630010571089E-4]:7.39114141819E-1,(69[&rate=6.07630010571089E-4]:7.181390467959E-1,(((129[&rate=6.07630010571089E-4]:9.328195074659E-2,132[&rate=6.07630010571089E-4]:9.602167677395E-2)[&rate=6.07630010571089E-4]:5.323993590904E-2,130[&rate=6.07630010571089E-4]:1.465218866556E-1)[&rate=6.07630010571089E-4]:2.319185520761E-1,131[&rate=6.07630010571089E-4]:3.811801647591E-1)[&rate=6.07630010571089E-4]:1.917534025846E-1)[&rate=6.07630010571089E-4]:3.193399913277E-2)[&rate=6.07630010571089E-4]:7.707554384702E-1)[&rate=6.07630010571089E-4]:2.20348983648E-1,(121[&rate=6.07630010571089E-4]:1.887994750663E0,127[&rate=6.07630010571089E-4]:2.329090641074E0)[&rate=6.07630010571089E-4]:2.99758059849E-1)[&rate=6.07630010571089E-4]:3.454595422382E-2)[&rate=6.07630010571089E-4]:1.380449766505E-1,36[&rate=6.07630010571089E-4]:2.808916865922E-1)[&rate=6.07630010571089E-4]:2.299834793611E-1)[&rate=6.07630010571089E-4]:1.431681072377E-1)[&rate=6.07630010571089E-4]:3.459804908011E-1)[&rate=6.07630010571089E-4]:4.096654135135E-3)[&rate=6.07630010571089E-4]:3.187800909168E-2);
tree STATE_68940000 [&joint=-20972.350149573893,lnP=-20972.350149573893] = [&R] (((((((((134[&rate=5.197288948699031E-4]:3.891084544735E-1,(137[&rate=5.197288948699031E-4]:3.464675449436E-1,133[&rate=5.197288948699031E-4]:3.053716545326E-1)[&rate=5.197288948699031E-4]:1.13873786242E-1)[&rate=5.197288948699031E-4]:8.653848045059E-1,53[&rate=5.197288948699031E-4]:5.025507483124E-1)[&rate=5.197288948699031E-4]:3.25313253857E-1,((((80[&rate=5.197288948699031E-4]:4.635472301013E-2,81[&rate=5.197288948699031E-4]:4.635472301013E-2)[&rate=5.197288948699031E-4]:5.428013014782E-1,(73[&rate=5.197288948699031E-4]:5.573121596327E-1,((82[&rate=5.197288948699031E-4]:3.762215754531E-1,(79[&rate=5.197288948699031E-4]:3.341319719461E-1,(71[&rate=5.197288948699031E-4]:2.338013330261E-1,(72[&rate=5.197288948699031E-4]:4.282891850833E-2,78[&rate=5.197288948699031E-4]:6.474672672764E-2)[&rate=5.197288948699031E-4]:1.964518665725E-1)[&rate=5.197288948699031E-4]:7.293337864599E-2)[&rate=5.197288948699031E-4]:3.387042542491E-2)[&rate=5.197288948699031E-4]:1.151252263603E-1,77[&rate=5.197288948699031E-4]:5.187440620874E-1)[&rate=5.197288948699031E-4]:3.308864549052E-2)[&rate=5.197288948699031E-4]:8.115893334874E-2)[&rate=5.197288948699031E-4]:1.802951611211E-1,(75[&rate=5.197288948699031E-4]:6.16385107622E-1,(76[&rate=5.197288948699031E-4]:4.279147450293E-1,(74[&rate=5.197288948699031E-4]:3.88395585821E-1,70[&rate=5.197288948699031E-4]:3.500394214375E-1)[&rate=5.197288948699031E-4]:3.951915920834E-2)[&rate=5.197288948699031E-4]:1.884703625926E-1)[&rate=5.197288948699031E-4]:2.023811464806E-1)[&rate=5.197288948699031E-4]:6.88459018397E-1,(52[&rate=5.197288948699031E-4]:5.839898376487E-1,(103[&rate=5.197288948699031E-4]:6.229525627116E-1,(29[&rate=5.197288948699031E-4]:6.830031682909E-1,(5[&rate=5.197288948699031E-4]:1.428176987256E-1,12[&rate=5.197288948699031E-4]:1.81173863109E-1)[&rate=5.197288948699031E-4]:3.949799901134E-1)[&rate=5.197288948699031E-4]:1.728261067494E-1)[&rate=5.197288948699031E-4]:1.625331009498E0)[&rate=5.197288948699031E-4]:1.849690975501E-1)[&rate=5.197288948699031E-4]:6.710178828196E-2)[&rate=5.197288948699031E-4]:5.336163121585E-1,125[&rate=5.197288948699031E-4]:1.151097800667E0)[&rate=5.197288948699031E-4]:2.900583732823E-1,((((55[&rate=5.197288948699031E-4]:2.002139664223E-1,56[&rate=5.197288948699031E-4]:2.002139664223E-1)[&rate=5.197288948699031E-4]:1.690161722224E-1,(58[&rate=5.197288948699031E-4]:3.243509522138E-1,(54[&rate=5.197288948699031E-4]:2.405015032967E-3,57[&rate=5.197288948699031E-4]:4.338862159031E-2)[&rate=5.197288948699031E-4]:2.645688880005E-1)[&rate=5.197288948699031E-4]:7.220159080262E-2)[&rate=5.197288948699031E-4]:7.668460346491E-2,(37[&rate=5.197288948699031E-4]:3.704900054546E-1,59[&rate=5.197288948699031E-4]:3.322386393344E-1)[&rate=5.197288948699031E-4]:1.218728240869E-1)[&rate=5.197288948699031E-4]:4.554428428778E-1,68[&rate=5.197288948699031E-4]:8.603739784301E-1)[&rate=5.197288948699031E-4]:4.141155288521E-1)[&rate=5.197288948699031E-4]:6.787893039313E-2,(((38[&rate=5.197288948699031E-4]:9.011391831857E-1,((((147[&rate=5.197288948699031E-4]:4.766655647077E-1,39[&rate=5.197288948699031E-4]:4.192885155274E-1)[&rate=5.197288948699031E-4]:1.25951033206E-1,(101[&rate=5.197288948699031E-4]:1.126815422292E0,((((((144[&rate=5.197288948699031E-4]:1.620454735497E-1,145[&rate=5.197288948699031E-4]:1.675249256046E-1)[&rate=5.197288948699031E-4]:2.07671532072E-1,141[&rate=5.197288948699031E-4]:3.72456731649E-1)[&rate=5.197288948699031E-4]:9.083495778636E-2,142[&rate=5.197288948699031E-4]:4.660314154629E-1)[&rate=5.197288948699031E-4]:1.114420660439E0,((((115[&rate=5.197288948699031E-4]:6.854587999602E-1,(19[&rate=5.197288948699031E-4]:4.176999181905E-1,13[&rate=5.197288948699031E-4]:3.793437538068E-1)[&rate=5.197288948699031E-4]:3.883068269752E-1)[&rate=5.197288948699031E-4]:7.770845384792E-2,(108[&rate=5.197288948699031E-4]:5.730915515972E-1,((109[&rate=5.197288948699031E-4]:4.90310743781E-1,107[&rate=5.197288948699031E-4]:4.711326615893E-1)[&rate=5.197288948699031E-4]:6.036931503841E-4,(112[&rate=5.197288948699031E-4]:3.690178897236E-1,114[&rate=5.197288948699031E-4]:2.868261089017E-1)[&rate=5.197288948699031E-4]:1.246362732351E-1)[&rate=5.197288948699031E-4]:1.040949228849E-1)[&rate=5.197288948699031E-4]:2.476099487863E-1)[&rate=5.197288948699031E-4]:1.917314045805E-1,((148[&rate=5.197288948699031E-4]:3.571412311592E-1,143[&rate=5.197288948699031E-4]:3.544015051319E-1)[&rate=5.197288948699031E-4]:4.429889631041E-1,(((111[&rate=5.197288948699031E-4]:4.097113254391E-1,(139[&rate=5.197288948699031E-4]:5.426085407961E-1,104[&rate=5.197288948699031E-4]:3.508277188784E-1)[&rate=5.197288948699031E-4]:4.244525039634E-2)[&rate=5.197288948699031E-4]:1.457248295467E-3,106[&rate=5.197288948699031E-4]:3.947302175702E-1)[&rate=5.197288948699031E-4]:3.561577543208E-1,116[&rate=5.197288948699031E-4]:6.906139992882E-1)[&rate=5.197288948699031E-4]:7.116003059149E-2)[&rate=5.197288948699031E-4]:1.931246285089E-1)[&rate=5.197288948699031E-4]:2.148674538743E-1,(((110[&rate=5.197288948699031E-4]:3.912192422648E-1,105[&rate=5.197288948699031E-4]:3.693014340457E-1)[&rate=5.197288948699031E-4]:4.116725270638E-1,(17[&rate=5.197288948699031E-4]:4.429986135612E-1,14[&rate=5.197288948699031E-4]:4.046424491775E-1)[&rate=5.197288948699031E-4]:4.037287722058E-1)[&rate=5.197288948699031E-4]:4.390854330026E-2,(113[&rate=5.197288948699031E-4]:8.047720578814E-1,((9[&rate=5.197288948699031E-4]:4.819198082134E-1,(4[&rate=5.197288948699031E-4]:1.273169353789E-1,30[&rate=5.197288948699031E-4]:2.999196751049E-1)[&rate=5.197288948699031E-4]:3.052878043415E-1)[&rate=5.197288948699031E-4]:1.893127538129E-1,117[&rate=5.197288948699031E-4]:6.82191466136E-1)[&rate=5.197288948699031E-4]:1.25320317773E-1)[&rate=5.197288948699031E-4]:4.750770680211E-2)[&rate=5.197288948699031E-4]:3.996781284012E-1)[&rate=5.197288948699031E-4]:1.558914430912E-1)[&rate=5.197288948699031E-4]:9.721651783091E-3,((((140[&rate=5.197288948699031E-4]:4.792147663354E-1,11[&rate=5.197288948699031E-4]:4.983928485271E-1)[&rate=5.197288948699031E-4]:2.538061646933E-1,((25[&rate=5.197288948699031E-4]:3.629695988669E-1,20[&rate=5.197288948699031E-4]:3.437915166752E-1)[&rate=5.197288948699031E-4]:2.47561993874E-1,23[&rate=5.197288948699031E-4]:5.995726886313E-1)[&rate=5.197288948699031E-4]:2.375578314383E-1)[&rate=5.197288948699031E-4]:3.967104187125E-1,102[&rate=5.197288948699031E-4]:8.31560072754E-2)[&rate=5.197288948699031E-4]:1.480860381694E-1,((1[&rate=5.197288948699031E-4]:1.188124332637E-1,(21[&rate=5.197288948699031E-4]:6.559568830456E-1,28[&rate=5.197288948699031E-4]:6.806144172921E-1)[&rate=5.197288948699031E-4]:2.244993858345E-1)[&rate=5.197288948699031E-4]:1.079830457867E-1,24[&rate=5.197288948699031E-4]:1.007617396859E0)[&rate=5.197288948699031E-4]:3.852684842026E-1)[&rate=5.197288948699031E-4]:1.123563397747E-1)[&rate=5.197288948699031E-4]:1.4348044463E-1,((3[&rate=5.197288948699031E-4]:6.573232538307E-1,((10[&rate=5.197288948699031E-4]:3.289934625569E-1,15[&rate=5.197288948699031E-4]:3.673496269404E-1)[&rate=5.197288948699031E-4]:3.134762013719E-1,(6[&rate=5.197288948699031E-4]:4.165233153672E-1,18[&rate=5.197288948699031E-4]:4.795370139973E-1)[&rate=5.197288948699031E-4]:2.095079923972E-1)[&rate=5.197288948699031E-4]:8.334674058671E-2)[&rate=5.197288948699031E-4]:6.135395425623E-2,((88[&rate=5.197288948699031E-4]:8.591266669168E-2,89[&rate=5.197288948699031E-4]:9.961129682869E-2)[&rate=5.197288948699031E-4]:2.34569908884E-1,(87[&rate=5.197288948699031E-4]:2.965323925595E-1,(((90[&rate=5.197288948699031E-4]:7.808547192646E-3,91[&rate=5.197288948699031E-4]:7.808547192646E-3)[&rate=5.197288948699031E-4]:1.223309321254E-1,92[&rate=5.197288948699031E-4]:1.30139479318E-1)[&rate=5.197288948699031E-4]:1.668284039436E-1,(83[&rate=5.197288948699031E-4]:2.620825939507E-1,(85[&rate=5.197288948699031E-4]:1.604398285021E-1,((84[&rate=5.197288948699031E-4]:4.761693640329E-3,93[&rate=5.197288948699031E-4]:1.846032377734E-2)[&rate=5.197288948699031E-4]:8.656954706871E-2,86[&rate=5.197288948699031E-4]:9.133124070904E-2)[&rate=5.197288948699031E-4]:6.910858779301E-2)[&rate=5.197288948699031E-4]:1.016427654487E-1)[&rate=5.197288948699031E-4]:2.11866591739E-2)[&rate=5.197288948699031E-4]:1.326313943491E-2)[&rate=5.197288948699031E-4]:2.39501830162E-2)[&rate=5.197288948699031E-4]:9.379206599083E-1)[&rate=5.197288948699031E-4]:7.656618957353E-1)[&rate=5.197288948699031E-4]:6.452160444974E-1)[&rate=5.197288948699031E-4]:3.915882854351E-1)[&rate=5.197288948699031E-4]:1.316306192513E-1,(((146[&rate=5.197288948699031E-4]:6.535754029711E-1,16[&rate=5.197288948699031E-4]:2.618849749853E0)[&rate=5.197288948699031E-4]:2.900956928453E-2,40[&rate=5.197288948699031E-4]:5.623663930207E-1)[&rate=5.197288948699031E-4]:3.94562304334E-2,(((22[&rate=5.197288948699031E-4]:4.288570489123E-1,27[&rate=5.197288948699031E-4]:4.452954050766E-1)[&rate=5.197288948699031E-4]:4.49123669936E-1,(2[&rate=5.197288948699031E-4]:5.834600093617E-1,31[&rate=5.197288948699031E-4]:8.108572696358E-1)[&rate=5.197288948699031E-4]:1.219179697605E-1)[&rate=5.197288948699031E-4]:1.28010263854E-1,(26[&rate=5.197288948699031E-4]:9.675254129979E-1,(7[&rate=5.197288948699031E-4]:8.243971165526E-1,8[&rate=5.197288948699031E-4]:8.243971165526E-1)[&rate=5.197288948699031E-4]:3.627898137676E-2)[&rate=5.197288948699031E-4]:4.942447381405E-2)[&rate=5.197288948699031E-4]:1.725160183307E0)[&rate=5.197288948699031E-4]:7.504754453045E-2)[&rate=5.197288948699031E-4]:1.076716586453E-1,(((96[&rate=5.197288948699031E-4]:5.671038032053E-1,99[&rate=5.197288948699031E-4]:6.026229288881E-1)[&rate=5.197288948699031E-4]:6.056050382136E-2,((100[&rate=5.197288948699031E-4]:1.591402970379E-1,94[&rate=5.197288948699031E-4]:1.591402970379E-1)[&rate=5.197288948699031E-4]:3.384325019706E-1,95[&rate=5.197288948699031E-4]:5.822722525605E-1)[&rate=5.197288948699031E-4]:6.99822184005E-2)[&rate=5.197288948699031E-4]:2.208005445697E-2,(98[&rate=5.197288948699031E-4]:6.448893277026E-1,97[&rate=5.197288948699031E-4]:4.454357757902E-1)[&rate=5.197288948699031E-4]:1.851623596659E-2)[&rate=5.197288948699031E-4]:2.495515635069E-1)[&rate=5.197288948699031E-4]:1.849033674849E-1)[&rate=5.197288948699031E-4]:1.75584258898E-1,(((((64[&rate=5.197288948699031E-4]:3.421848394686E-1,((60[&rate=5.197288948699031E-4]:9.789950550977E-2,62[&rate=5.197288948699031E-4]:2.896803274275E-1)[&rate=5.197288948699031E-4]:4.292717412406E-2,65[&rate=5.197288948699031E-4]:1.408266796338E-1)[&rate=5.197288948699031E-4]:5.067322832803E-2)[&rate=5.197288948699031E-4]:2.923946396141E-1,(61[&rate=5.197288948699031E-4]:4.336298734389E-1,63[&rate=5.197288948699031E-4]:3.925339830279E-1)[&rate=5.197288948699031E-4]:2.420454960548E-1)[&rate=5.197288948699031E-4]:9.908905473124E-1,(128[&rate=5.197288948699031E-4]:1.10379063177E0,((69[&rate=5.197288948699031E-4]:6.4420140575E-1,118[&rate=5.197288948699031E-4]:6.332425016403E-1)[&rate=5.197288948699031E-4]:8.951570111013E-2,(132[&rate=5.197288948699031E-4]:3.355565346314E-1,(129[&rate=5.197288948699031E-4]:3.306600215878E-1,(130[&rate=5.197288948699031E-4]:6.270504527452E-2,131[&rate=5.197288948699031E-4]:6.544477130188E-2)[&rate=5.197288948699031E-4]:2.679549763133E-1)[&rate=5.197288948699031E-4]:2.156787016256E-3)[&rate=5.197288948699031E-4]:2.529550927765E-1)[&rate=5.197288948699031E-4]:5.207584564171E-1)[&rate=5.197288948699031E-4]:4.230492576386E-1)[&rate=5.197288948699031E-4]:1.4390136724E-1,((((((41[&rate=5.197288948699031E-4]:1.151546992968E-1,42[&rate=5.197288948699031E-4]:1.206191801711E-1)[&rate=5.197288948699031E-4]:2.713441608092E-1,48[&rate=5.197288948699031E-4]:4.302147071005E-1)[&rate=5.197288948699031E-4]:8.971828351027E-2,(43[&rate=5.197288948699031E-4]:4.940561093489E-1,46[&rate=5.197288948699031E-4]:4.940561093489E-1)[&rate=5.197288948699031E-4]:3.680584301034E-2)[&rate=5.197288948699031E-4]:2.156263314949E-1,(47[&rate=5.197288948699031E-4]:3.042457619501E-1,44[&rate=5.197288948699031E-4]:2.987812810759E-1)[&rate=5.197288948699031E-4]:4.42242521904E-1)[&rate=5.197288948699031E-4]:4.402949424599E-3,((49[&rate=5.197288948699031E-4]:6.201230142593E-1,50[&rate=5.197288948699031E-4]:6.201230142593E-1)[&rate=5.197288948699031E-4]:6.756608700377E-2,51[&rate=5.197288948699031E-4]:6.931535821373E-1)[&rate=5.197288948699031E-4]:3.041524676999E-2)[&rate=5.197288948699031E-4]:6.784263742705E-2,45[&rate=5.197288948699031E-4]:8.105371493944E-1)[&rate=5.197288948699031E-4]:8.680789496314E-2)[&rate=5.197288948699031E-4]:1.278652345823E-1,(((121[&rate=5.197288948699031E-4]:1.977468213771E0,127[&rate=5.197288948699031E-4]:2.418564104182E0)[&rate=5.197288948699031E-4]:1.695463610501E-1,36[&rate=5.197288948699031E-4]:6.756252002644E-2)[&rate=5.197288948699031E-4]:1.939937883655E-1,35[&rate=5.197288948699031E-4]:2.149809659262E-1)[&rate=5.197288948699031E-4]:5.485840201731E-2)[&rate=5.197288948699031E-4]:2.045186276247E-1)[&rate=5.197288948699031E-4]:2.460618293437E-1,((67[&rate=5.197288948699031E-4]:3.124741610185E-1,(122[&rate=5.197288948699031E-4]:5.010729594468E-1,(123[&rate=5.197288948699031E-4]:6.201612543143E-2,124[&rate=5.197288948699031E-4]:5.92838849943E-2)[&rate=5.197288948699031E-4]:4.390568340153E-1)[&rate=5.197288948699031E-4]:3.126737519124E-1)[&rate=5.197288948699031E-4]:1.134671597795E-1,((126[&rate=5.197288948699031E-4]:1.404107675221E0,((120[&rate=5.197288948699031E-4]:8.872329367288E-1,(135[&rate=5.197288948699031E-4]:5.509250601545E-1,(138[&rate=5.197288948699031E-4]:1.947044993266E-1,136[&rate=5.197288948699031E-4]:6.319765001137E-2)[&rate=5.197288948699031E-4]:5.56220560828E-1)[&rate=5.197288948699031E-4]:8.425308205382E-2)[&rate=5.197288948699031E-4]:4.466445918089E-1,119[&rate=5.197288948699031E-4]:1.429767939497E0)[&rate=5.197288948699031E-4]:7.600422583684E-1)[&rate=5.197288948699031E-4]:3.052287007602E-2,66[&rate=5.197288948699031E-4]:1.874563556123E-1)[&rate=5.197288948699031E-4]:2.384849651857E-1)[&rate=5.197288948699031E-4]:2.944785041139E-1)[&rate=5.197288948699031E-4]:7.422797499114E-2)[&rate=5.197288948699031E-4]:8.191929806265E-2,34[&rate=5.197288948699031E-4]:1.355339933559E-2)[&rate=5.197288948699031E-4]:1.625534024784E-2,32[&rate=5.197288948699031E-4]:7.890931364342E-3)[&rate=5.197288948699031E-4]:1.980326322728E-2,33[&rate=5.197288948699031E-4]:3.317364664634E-2);
tree STATE_69030000 [&joint=-20972.97361245017,lnP=-20972.97361245017] = [&R] (33[&rate=5.52489816405193E-4]:1.296155325224E-1,((32[&rate=5.52489816405193E-4]:1.219165084391E-2,34[&rate=5.52489816405193E-4]:3.410945906299E-2)[&rate=5.52489816405193E-4]:2.418892270368E-2,((((38[&rate=5.52489816405193E-4]:8.073049292318E-1,((((((31[&rate=5.52489816405193E-4]:7.906903835104E-1,(22[&rate=5.52489816405193E-4]:4.97078564421E-1,27[&rate=5.52489816405193E-4]:5.135169205854E-1)[&rate=5.52489816405193E-4]:2.388172985414E-1)[&rate=5.52489816405193E-4]:4.223540744707E-2,(26[&rate=5.52489816405193E-4]:5.779294232566E-1,(7[&rate=5.52489816405193E-4]:3.370349696862E-1,8[&rate=5.52489816405193E-4]:3.370349696862E-1)[&rate=5.52489816405193E-4]:1.340451385018E-1)[&rate=5.52489816405193E-4]:2.111607512626E-1)[&rate=5.52489816405193E-4]:1.355602258091E-1,2[&rate=5.52489816405193E-4]:7.410887564925E-1)[&rate=5.52489816405193E-4]:1.859657460001E0,(((147[&rate=5.52489816405193E-4]:5.957560732787E-1,16[&rate=5.52489816405193E-4]:2.623871950216E0)[&rate=5.52489816405193E-4]:7.581667361876E-2,146[&rate=5.52489816405193E-4]:7.34414276952E-1)[&rate=5.52489816405193E-4]:2.463709818367E-2,39[&rate=5.52489816405193E-4]:6.388327959008E-1)[&rate=5.52489816405193E-4]:5.187617763305E-3)[&rate=5.52489816405193E-4]:1.163687344396E-2,(40[&rate=5.52489816405193E-4]:5.71096123304E-1,97[&rate=5.52489816405193E-4]:5.000578719378E-1)[&rate=5.52489816405193E-4]:8.4561163804E-2)[&rate=5.52489816405193E-4]:1.160596606504E-1,((((100[&rate=5.52489816405193E-4]:5.719731529337E-2,94[&rate=5.52489816405193E-4]:5.719731529337E-2)[&rate=5.52489816405193E-4]:4.248838791753E-1,95[&rate=5.52489816405193E-4]:5.667806480207E-1)[&rate=5.52489816405193E-4]:2.143475434404E-1,(99[&rate=5.52489816405193E-4]:4.768908669439E-1,96[&rate=5.52489816405193E-4]:4.41371741261E-1)[&rate=5.52489816405193E-4]:3.151662862656E-1)[&rate=5.52489816405193E-4]:1.004302452953E-2,((101[&rate=5.52489816405193E-4]:7.40735321439E-1,(((102[&rate=5.52489816405193E-4]:4.860005932707E-2,(((140[&rate=5.52489816405193E-4]:5.631771632284E-1,11[&rate=5.52489816405193E-4]:5.823552454201E-1)[&rate=5.52489816405193E-4]:9.161373618601E-2,((25[&rate=5.52489816405193E-4]:6.793413433272E-1,20[&rate=5.52489816405193E-4]:6.601632611355E-1)[&rate=5.52489816405193E-4]:3.476637664799E-2,23[&rate=5.52489816405193E-4]:7.031488158656E-1)[&rate=5.52489816405193E-4]:5.575167258979E-2)[&rate=5.52489816405193E-4]:3.408581729851E-1,((1[&rate=5.52489816405193E-4]:1.558333125618E-1,(21[&rate=5.52489816405193E-4]:7.182938071957E-1,28[&rate=5.52489816405193E-4]:7.429513414422E-1)[&rate=5.52489816405193E-4]:1.991833409826E-1)[&rate=5.52489816405193E-4]:3.06600392154E-2,24[&rate=5.52489816405193E-4]:9.673152695854E-1)[&rate=5.52489816405193E-4]:1.434022959647E-1)[&rate=5.52489816405193E-4]:9.952632939328E-2)[&rate=5.52489816405193E-4]:1.700934205611E-1,(((((115[&rate=5.52489816405193E-4]:5.955577753964E-1,(19[&rate=5.52489816405193E-4]:6.038322102909E-1,13[&rate=5.52489816405193E-4]:5.654760459072E-1)[&rate=5.52489816405193E-4]:1.122735103111E-1)[&rate=5.52489816405193E-4]:1.752637453877E-1,(((109[&rate=5.52489816405193E-4]:5.66127378567E-1,(114[&rate=5.52489816405193E-4]:3.181890996379E-1,112[&rate=5.52489816405193E-4]:4.003808804597E-1)[&rate=5.52489816405193E-4]:1.684862241346E-1)[&rate=5.52489816405193E-4]:2.243762247724E-2,107[&rate=5.52489816405193E-4]:5.693869188525E-1)[&rate=5.52489816405193E-4]:7.292129094462E-2,108[&rate=5.52489816405193E-4]:6.395684837697E-1)[&rate=5.52489816405193E-4]:1.887872835898E-1)[&rate=5.52489816405193E-4]:2.28126327805E-1,((116[&rate=5.52489816405193E-4]:8.34807668924E-1,(106[&rate=5.52489816405193E-4]:5.750071958396E-1,(104[&rate=5.52489816405193E-4]:5.354749790558E-1,(139[&rate=5.52489816405193E-4]:1.970513476789E-1,111[&rate=5.52489816405193E-4]:2.170888192552E-2)[&rate=5.52489816405193E-4]:5.302044532947E-1)[&rate=5.52489816405193E-4]:3.95322167838E-2)[&rate=5.52489816405193E-4]:3.200744456872E-1)[&rate=5.52489816405193E-4]:4.649337727172E-2,(148[&rate=5.52489816405193E-4]:4.294336564866E-1,143[&rate=5.52489816405193E-4]:4.266939304592E-1)[&rate=5.52489816405193E-4]:4.902235540929E-1)[&rate=5.52489816405193E-4]:1.176468023934E-1)[&rate=5.52489816405193E-4]:6.886598195292E-3,((110[&rate=5.52489816405193E-4]:5.682527193321E-1,105[&rate=5.52489816405193E-4]:5.46334911113E-1)[&rate=5.52489816405193E-4]:2.732990627368E-1,(((113[&rate=5.52489816405193E-4]:5.600738811915E-1,(4[&rate=5.52489816405193E-4]:2.535955597168E-1,30[&rate=5.52489816405193E-4]:4.261982994429E-1)[&rate=5.52489816405193E-4]:2.489440748995E-1)[&rate=5.52489816405193E-4]:1.683984563879E-1,9[&rate=5.52489816405193E-4]:7.202531594973E-1)[&rate=5.52489816405193E-4]:9.291978745488E-3,((17[&rate=5.52489816405193E-4]:4.156145474031E-1,14[&rate=5.52489816405193E-4]:3.772583830194E-1)[&rate=5.52489816405193E-4]:3.071470421148E-1,117[&rate=5.52489816405193E-4]:6.871451511618E-1)[&rate=5.52489816405193E-4]:5.335889119064E-2)[&rate=5.52489816405193E-4]:1.092669177987E-1)[&rate=5.52489816405193E-4]:2.409949934828E-1)[&rate=5.52489816405193E-4]:1.009373608388E-1,(((141[&rate=5.52489816405193E-4]:7.583386086141E-2,145[&rate=5.52489816405193E-4]:7.8573586889E-2)[&rate=5.52489816405193E-4]:2.735083799286E-2,144[&rate=5.52489816405193E-4]:1.004449728269E-1)[&rate=5.52489816405193E-4]:1.134298333659E-1,142[&rate=5.52489816405193E-4]:2.193542582477E-1)[&rate=5.52489816405193E-4]:1.142212069924E0)[&rate=5.52489816405193E-4]:1.037024941826E-1)[&rate=5.52489816405193E-4]:1.049129003336E-1,(((6[&rate=5.52489816405193E-4]:5.242489210698E-1,(10[&rate=5.52489816405193E-4]:3.934981584577E-1,15[&rate=5.52489816405193E-4]:4.318543228411E-1)[&rate=5.52489816405193E-4]:1.471891187765E-1)[&rate=5.52489816405193E-4]:1.368575843256E-1,18[&rate=5.52489816405193E-4]:7.241202040256E-1)[&rate=5.52489816405193E-4]:6.600222913018E-1,(3[&rate=5.52489816405193E-4]:8.7894003829E-1,((88[&rate=5.52489816405193E-4]:2.014152885948E-1,89[&rate=5.52489816405193E-4]:2.151139187318E-1)[&rate=5.52489816405193E-4]:8.869034539053E-1,((87[&rate=5.52489816405193E-4]:1.378298086605E-1,((90[&rate=5.52489816405193E-4]:2.219964901316E-2,91[&rate=5.52489816405193E-4]:2.219964901316E-2)[&rate=5.52489816405193E-4]:4.632120260639E-2,92[&rate=5.52489816405193E-4]:6.852085161955E-2)[&rate=5.52489816405193E-4]:8.300758717793E-2)[&rate=5.52489816405193E-4]:1.250453202071E-1,((85[&rate=5.52489816405193E-4]:1.161488905562E-1,(86[&rate=5.52489816405193E-4]:6.939813978307E-2,83[&rate=5.52489816405193E-4]:6.939813978307E-2)[&rate=5.52489816405193E-4]:4.675075077312E-2)[&rate=5.52489816405193E-4]:6.079699472784E-2,(84[&rate=5.52489816405193E-4]:7.738015439119E-2,93[&rate=5.52489816405193E-4]:9.10787845282E-2)[&rate=5.52489816405193E-4]:9.956573089284E-2)[&rate=5.52489816405193E-4]:8.592924358355E-2)[&rate=5.52489816405193E-4]:8.254436136325E-1)[&rate=5.52489816405193E-4]:3.303473231871E-1)[&rate=5.52489816405193E-4]:3.901339638869E-1)[&rate=5.52489816405193E-4]:5.179265201758E-2)[&rate=5.52489816405193E-4]:4.226083932722E-1)[&rate=5.52489816405193E-4]:8.420688292467E-1,98[&rate=5.52489816405193E-4]:7.380552922383E-1)[&rate=5.52489816405193E-4]:4.218696200357E-2)[&rate=5.52489816405193E-4]:1.198899940629E-1)[&rate=5.52489816405193E-4]:1.038939924024E-1)[&rate=5.52489816405193E-4]:5.234353662287E-1,(35[&rate=5.52489816405193E-4]:4.604579862687E-1,(((45[&rate=5.52489816405193E-4]:7.690299656115E-1,((((46[&rate=5.52489816405193E-4]:6.25532218518E-1,(((42[&rate=5.52489816405193E-4]:2.353341414208E-1,48[&rate=5.52489816405193E-4]:2.73585507541E-1)[&rate=5.52489816405193E-4]:6.87196273021E-3,41[&rate=5.52489816405193E-4]:2.367416232768E-1)[&rate=5.52489816405193E-4]:3.205190282419E-1,43[&rate=5.52489816405193E-4]:6.119054602617E-1)[&rate=5.52489816405193E-4]:1.362675825628E-2)[&rate=5.52489816405193E-4]:3.100215371101E-2,(44[&rate=5.52489816405193E-4]:3.521178122867E-2,47[&rate=5.52489816405193E-4]:4.067626210292E-2)[&rate=5.52489816405193E-4]:6.158581101261E-1)[&rate=5.52489816405193E-4]:5.738364007615E-2,51[&rate=5.52489816405193E-4]:6.865956079337E-1)[&rate=5.52489816405193E-4]:7.694355243554E-3,(49[&rate=5.52489816405193E-4]:5.441005357365E-1,50[&rate=5.52489816405193E-4]:5.441005357365E-1)[&rate=5.52489816405193E-4]:1.447249465665E-1)[&rate=5.52489816405193E-4]:5.561431937423E-2)[&rate=5.52489816405193E-4]:3.043358606876E-1,((69[&rate=5.52489816405193E-4]:9.495696271967E-1,(118[&rate=5.52489816405193E-4]:9.046302548932E-1,((130[&rate=5.52489816405193E-4]:1.398424034142E-1,131[&rate=5.52489816405193E-4]:1.425821294415E-1)[&rate=5.52489816405193E-4]:2.597329494671E-1,(129[&rate=5.52489816405193E-4]:2.357135847178E-1,132[&rate=5.52489816405193E-4]:2.384533107452E-1)[&rate=5.52489816405193E-4]:1.638617681634E-1)[&rate=5.52489816405193E-4]:3.68068600642E-1)[&rate=5.52489816405193E-4]:3.398046819388E-2)[&rate=5.52489816405193E-4]:8.581118568715E-1,(128[&rate=5.52489816405193E-4]:1.520891178647E0,(((62[&rate=5.52489816405193E-4]:3.437738599589E-1,65[&rate=5.52489816405193E-4]:1.519930380411E-1)[&rate=5.52489816405193E-4]:4.905939449258E-2,(60[&rate=5.52489816405193E-4]:1.566638902656E-1,64[&rate=5.52489816405193E-4]:3.073488217723E-1)[&rate=5.52489816405193E-4]:4.438854226814E-2)[&rate=5.52489816405193E-4]:1.455871556411E-1,(61[&rate=5.52489816405193E-4]:1.463144463128E-1,63[&rate=5.52489816405193E-4]:1.052185559018E-1)[&rate=5.52489816405193E-4]:3.921059637797E-1)[&rate=5.52489816405193E-4]:1.122196795952E0)[&rate=5.52489816405193E-4]:1.361053739141E-1)[&rate=5.52489816405193E-4]:1.897654860292E-1)[&rate=5.52489816405193E-4]:9.224811457446E-2,((121[&rate=5.52489816405193E-4]:1.943610258617E0,127[&rate=5.52489816405193E-4]:2.384706149028E0)[&rate=5.52489816405193E-4]:1.427459563939E-1,36[&rate=5.52489816405193E-4]:6.904160216832E-3)[&rate=5.52489816405193E-4]:4.499142121262E-1)[&rate=5.52489816405193E-4]:5.021495639145E-2)[&rate=5.52489816405193E-4]:2.679168626763E-1)[&rate=5.52489816405193E-4]:7.713262373519E-2,((126[&rate=5.52489816405193E-4]:1.774306750886E0,(67[&rate=5.52489816405193E-4]:5.187456255677E-1,((123[&rate=5.52489816405193E-4]:8.843635927639E-2,124[&rate=5.52489816405193E-4]:8.570411883926E-2)[&rate=5.52489816405193E-4]:3.685988593196E-1,122[&rate=5.52489816405193E-4]:4.57035218596E-1)[&rate=5.52489816405193E-4]:5.629829573123E-1)[&rate=5.52489816405193E-4]:8.386935633382E-3)[&rate=5.52489816405193E-4]:3.655534615519E-2,((((135[&rate=5.52489816405193E-4]:4.012397835715E-1,(138[&rate=5.52489816405193E-4]:2.652869843754E-1,136[&rate=5.52489816405193E-4]:1.337801350602E-1)[&rate=5.52489816405193E-4]:3.359527991962E-1)[&rate=5.52489816405193E-4]:4.218541566653E-1,120[&rate=5.52489816405193E-4]:1.075148734757E0)[&rate=5.52489816405193E-4]:9.875374455483E-2,119[&rate=5.52489816405193E-4]:1.269792890271E0)[&rate=5.52489816405193E-4]:1.311945173191E0,66[&rate=5.52489816405193E-4]:5.488613511337E-1)[&rate=5.52489816405193E-4]:1.482655622248E-2)[&rate=5.52489816405193E-4]:2.41819565324E-1)[&rate=5.52489816405193E-4]:7.690855756726E-2,(((((137[&rate=5.52489816405193E-4]:7.005240544638E-1,(133[&rate=5.52489816405193E-4]:6.337063644811E-1,134[&rate=5.52489816405193E-4]:6.035693781799E-1)[&rate=5.52489816405193E-4]:2.572179957167E-2)[&rate=5.52489816405193E-4]:5.718689852528E-1,((75[&rate=5.52489816405193E-4]:4.845370650471E-1,((76[&rate=5.52489816405193E-4]:4.152672535473E-1,74[&rate=5.52489816405193E-4]:4.152672535473E-1)[&rate=5.52489816405193E-4]:4.160021228977E-2,70[&rate=5.52489816405193E-4]:4.185113014536E-1)[&rate=5.52489816405193E-4]:2.766959921E-2)[&rate=5.52489816405193E-4]:2.175712226076E-1,((82[&rate=5.52489816405193E-4]:3.79871870307E-1,((72[&rate=5.52489816405193E-4]:1.915457342259E-2,78[&rate=5.52489816405193E-4]:4.10723816419E-2)[&rate=5.52489816405193E-4]:1.271264457626E-1,79[&rate=5.52489816405193E-4]:1.681988274045E-1)[&rate=5.52489816405193E-4]:2.034538648205E-1)[&rate=5.52489816405193E-4]:1.388325629611E-1,((71[&rate=5.52489816405193E-4]:2.849155409298E-1,73[&rate=5.52489816405193E-4]:3.534086916146E-1)[&rate=5.52489816405193E-4]:1.787008880532E-1,((80[&rate=5.52489816405193E-4]:1.742864049961E-2,81[&rate=5.52489816405193E-4]:1.742864049961E-2)[&rate=5.52489816405193E-4]:3.663897633788E-1,77[&rate=5.52489816405193E-4]:4.276540203168E-1)[&rate=5.52489816405193E-4]:9.897610729633E-2)[&rate=5.52489816405193E-4]:1.947156592895E-2)[&rate=5.52489816405193E-4]:1.505271420578E-1)[&rate=5.52489816405193E-4]:4.935724232948E-1)[&rate=5.52489816405193E-4]:1.887178418384E-1,(53[&rate=5.52489816405193E-4]:5.544570364907E-1,((103[&rate=5.52489816405193E-4]:8.236927874222E-1,(29[&rate=5.52489816405193E-4]:6.622451172107E-1,(5[&rate=5.52489816405193E-4]:4.455539206044E-1,12[&rate=5.52489816405193E-4]:4.839100849879E-1)[&rate=5.52489816405193E-4]:7.148571715429E-2)[&rate=5.52489816405193E-4]:3.943243825403E-1)[&rate=5.52489816405193E-4]:1.171819860333E0,52[&rate=5.52489816405193E-4]:3.312189131948E-1)[&rate=5.52489816405193E-4]:2.314348446073E-1)[&rate=5.52489816405193E-4]:8.347845768505E-2)[&rate=5.52489816405193E-4]:6.239878543334E-1,125[&rate=5.52489816405193E-4]:1.051540834848E0)[&rate=5.52489816405193E-4]:2.342127862421E-1,((55[&rate=5.52489816405193E-4]:2.459718165028E-1,(((58[&rate=5.52489816405193E-4]:2.098158969995E-1,(54[&rate=5.52489816405193E-4]:8.565089686548E-2,37[&rate=5.52489816405193E-4]:1.621536291059E-1)[&rate=5.52489816405193E-4]:6.678795095367E-2)[&rate=5.52489816405193E-4]:2.049636970349E-2,(57[&rate=5.52489816405193E-4]:3.471171210304E-2,59[&rate=5.52489816405193E-4]:3.197947166591E-2)[&rate=5.52489816405193E-4]:1.79207111977E-1)[&rate=5.52489816405193E-4]:1.780668063798E-2,56[&rate=5.52489816405193E-4]:2.207965429692E-1)[&rate=5.52489816405193E-4]:2.517527353355E-2)[&rate=5.52489816405193E-4]:3.722296978331E-1,68[&rate=5.52489816405193E-4]:5.772179077785E-1)[&rate=5.52489816405193E-4]:5.418690466448E-1)[&rate=5.52489816405193E-4]:3.110497135964E-1)[&rate=5.52489816405193E-4]:3.889605014932E-2)[&rate=5.52489816405193E-4]:8.775550692011E-2);
tree STATE_69120000 [&joint=-20966.557043235603,lnP=-20966.557043235603] = [&R] (((((38[&rate=6.29202492244758E-4]:5.97862362503E-1,(((39[&rate=6.29202492244758E-4]:5.156138788899E-1,(40[&rate=6.29202492244758E-4]:4.833349232406E-1,147[&rate=6.29202492244758E-4]:5.407119724209E-1)[&rate=6.29202492244758E-4]:3.227895564932E-2)[&rate=6.29202492244758E-4]:9.226983967649E-3,((2[&rate=6.29202492244758E-4]:8.280330273631E-1,((((7[&rate=6.29202492244758E-4]:1.903938818683E-1,8[&rate=6.29202492244758E-4]:1.903938818683E-1)[&rate=6.29202492244758E-4]:2.865973041821E-1,26[&rate=6.29202492244758E-4]:5.83840501119E-1)[&rate=6.29202492244758E-4]:2.283631891575E-1,31[&rate=6.29202492244758E-4]:8.560393067149E-1)[&rate=6.29202492244758E-4]:2.274152154017E-2,(22[&rate=6.29202492244758E-4]:4.698114458039E-1,27[&rate=6.29202492244758E-4]:4.862498019683E-1)[&rate=6.29202492244758E-4]:3.541748619031E-1)[&rate=6.29202492244758E-4]:1.766494593822E-1)[&rate=6.29202492244758E-4]:1.621484386018E0,(((101[&rate=6.29202492244758E-4]:6.627824331609E-1,((((141[&rate=6.29202492244758E-4]:4.370267860182E-1,(144[&rate=6.29202492244758E-4]:4.071926304545E-1,145[&rate=6.29202492244758E-4]:4.126720825094E-1)[&rate=6.29202492244758E-4]:2.709442953638E-2)[&rate=6.29202492244758E-4]:1.665148495375E-1,142[&rate=6.29202492244758E-4]:6.062813615833E-1)[&rate=6.29202492244758E-4]:9.136498324536E-1,((((113[&rate=6.29202492244758E-4]:6.058253166028E-1,((4[&rate=6.29202492244758E-4]:1.123313613747E-1,30[&rate=6.29202492244758E-4]:2.849341011008E-1)[&rate=6.29202492244758E-4]:3.64403588087E-1,(9[&rate=6.29202492244758E-4]:2.147451075168E-1,117[&rate=6.29202492244758E-4]:2.257040116265E-1)[&rate=6.29202492244758E-4]:3.11304910438E-1)[&rate=6.29202492244758E-4]:7.155612056589E-2)[&rate=6.29202492244758E-4]:1.796875790469E-1,((105[&rate=6.29202492244758E-4]:5.311232545346E-1,110[&rate=6.29202492244758E-4]:5.530410627537E-1)[&rate=6.29202492244758E-4]:2.264658334471E-1,(17[&rate=6.29202492244758E-4]:2.763252977249E-1,14[&rate=6.29202492244758E-4]:2.379691333412E-1)[&rate=6.29202492244758E-4]:5.470172149143E-1)[&rate=6.29202492244758E-4]:5.265473941791E-4)[&rate=6.29202492244758E-4]:1.872709858896E-1,(((19[&rate=6.29202492244758E-4]:4.405524166031E-1,13[&rate=6.29202492244758E-4]:4.021962522194E-1)[&rate=6.29202492244758E-4]:1.177789823639E-1,115[&rate=6.29202492244758E-4]:4.377834537614E-1)[&rate=6.29202492244758E-4]:2.936139667966E-1,(((148[&rate=6.29202492244758E-4]:2.349761676251E-1,143[&rate=6.29202492244758E-4]:2.322364415977E-1)[&rate=6.29202492244758E-4]:3.526999363213E-1,((139[&rate=6.29202492244758E-4]:4.277519214237E-1,111[&rate=6.29202492244758E-4]:2.524094556704E-1)[&rate=6.29202492244758E-4]:2.157809460822E-1,(106[&rate=6.29202492244758E-4]:1.48577389886E-1,104[&rate=6.29202492244758E-4]:1.48577389886E-1)[&rate=6.29202492244758E-4]:3.031746557021E-1)[&rate=6.29202492244758E-4]:1.578418665773E-1)[&rate=6.29202492244758E-4]:1.294839871041E-1,(((112[&rate=6.29202492244758E-4]:4.993900741362E-1,114[&rate=6.29202492244758E-4]:4.171982933143E-1)[&rate=6.29202492244758E-4]:3.349135203721E-2,109[&rate=6.29202492244758E-4]:5.30141700146E-1)[&rate=6.29202492244758E-4]:4.949005972535E-2,((108[&rate=6.29202492244758E-4]:3.726403304826E-1,107[&rate=6.29202492244758E-4]:3.753800565099E-1)[&rate=6.29202492244758E-4]:1.455191555247E-1,116[&rate=6.29202492244758E-4]:4.606252394319E-1)[&rate=6.29202492244758E-4]:3.9554465645E-2)[&rate=6.29202492244758E-4]:1.786242215899E-1)[&rate=6.29202492244758E-4]:5.259349389122E-2)[&rate=6.29202492244758E-4]:1.591946801594E-1)[&rate=6.29202492244758E-4]:3.166719995636E-1,((102[&rate=6.29202492244758E-4]:1.962333241185E-2,((1[&rate=6.29202492244758E-4]:1.193386322525E-2,(21[&rate=6.29202492244758E-4]:5.906585138456E-1,28[&rate=6.29202492244758E-4]:6.15316048092E-1)[&rate=6.29202492244758E-4]:1.829191849962E-1)[&rate=6.29202492244758E-4]:3.737278467701E-2,24[&rate=6.29202492244758E-4]:8.301285657105E-1)[&rate=6.29202492244758E-4]:3.511386023177E-1)[&rate=6.29202492244758E-4]:7.10308829794E-2,((23[&rate=6.29202492244758E-4]:6.190107260964E-1,(20[&rate=6.29202492244758E-4]:4.86286901988E-1,25[&rate=6.29202492244758E-4]:5.054649841798E-1)[&rate=6.29202492244758E-4]:1.245046460262E-1)[&rate=6.29202492244758E-4]:1.263897102336E-1,(11[&rate=6.29202492244758E-4]:5.415179946569E-1,140[&rate=6.29202492244758E-4]:5.223399124652E-1)[&rate=6.29202492244758E-4]:1.189509348239E-1)[&rate=6.29202492244758E-4]:4.95938710568E-1)[&rate=6.29202492244758E-4]:1.248290629721E-1)[&rate=6.29202492244758E-4]:5.787257320779E-2)[&rate=6.29202492244758E-4]:8.508396701112E-2,((((((((85[&rate=6.29202492244758E-4]:2.090295292535E-2,83[&rate=6.29202492244758E-4]:2.090295292535E-2)[&rate=6.29202492244758E-4]:1.654115636076E-2,93[&rate=6.29202492244758E-4]:5.114273942312E-2)[&rate=6.29202492244758E-4]:1.369910076824E-1,(84[&rate=6.29202492244758E-4]:1.087456063305E-1,86[&rate=6.29202492244758E-4]:1.087456063305E-1)[&rate=6.29202492244758E-4]:6.568951063797E-2)[&rate=6.29202492244758E-4]:6.749574026801E-2,((90[&rate=6.29202492244758E-4]:6.431754169626E-2,91[&rate=6.29202492244758E-4]:6.431754169626E-2)[&rate=6.29202492244758E-4]:4.024000991396E-2,92[&rate=6.29202492244758E-4]:1.045575516102E-1)[&rate=6.29202492244758E-4]:1.510719357633E-1)[&rate=6.29202492244758E-4]:5.874325163053E-2,(88[&rate=6.29202492244758E-4]:2.89031800368E-3,89[&rate=6.29202492244758E-4]:1.658894814069E-2)[&rate=6.29202492244758E-4]:2.977837908634E-1)[&rate=6.29202492244758E-4]:7.227857155874E-3,87[&rate=6.29202492244758E-4]:3.079019660229E-1)[&rate=6.29202492244758E-4]:6.938995636365E-1,(18[&rate=6.29202492244758E-4]:1.805698841371E-1,3[&rate=6.29202492244758E-4]:6.550139098649E-2)[&rate=6.29202492244758E-4]:3.965741112758E-1)[&rate=6.29202492244758E-4]:1.50621133922E-1,((10[&rate=6.29202492244758E-4]:3.878345732099E-1,15[&rate=6.29202492244758E-4]:4.261907375933E-1)[&rate=6.29202492244758E-4]:1.131796188246E-1,6[&rate=6.29202492244758E-4]:4.845758358701E-1)[&rate=6.29202492244758E-4]:1.801755948346E-1)[&rate=6.29202492244758E-4]:7.430034563706E-1)[&rate=6.29202492244758E-4]:3.098220666336E-1)[&rate=6.29202492244758E-4]:6.780362975499E-1,146[&rate=6.29202492244758E-4]:4.87873150952E-1)[&rate=6.29202492244758E-4]:6.477603763394E-2,(16[&rate=6.29202492244758E-4]:2.364407564596E0,97[&rate=6.29202492244758E-4]:2.078763871124E-1)[&rate=6.29202492244758E-4]:1.535159708724E-1)[&rate=6.29202492244758E-4]:6.036100120083E-2)[&rate=6.29202492244758E-4]:3.204925230571E-2)[&rate=6.29202492244758E-4]:7.993687911798E-2,(((99[&rate=6.29202492244758E-4]:4.721847028992E-1,96[&rate=6.29202492244758E-4]:4.366655772164E-1)[&rate=6.29202492244758E-4]:1.325573967395E-1,98[&rate=6.29202492244758E-4]:5.828841761415E-1)[&rate=6.29202492244758E-4]:2.378487431726E-3,(95[&rate=6.29202492244758E-4]:4.318536665019E-1,(100[&rate=6.29202492244758E-4]:2.026788620855E-1,94[&rate=6.29202492244758E-4]:2.026788620855E-1)[&rate=6.29202492244758E-4]:1.444753508644E-1)[&rate=6.29202492244758E-4]:1.643379588201E-1)[&rate=6.29202492244758E-4]:1.479303789486E-1)[&rate=6.29202492244758E-4]:6.139063145651E-2)[&rate=6.29202492244758E-4]:3.608032185329E-1,(((36[&rate=6.29202492244758E-4]:5.7538994809E-2,(121[&rate=6.29202492244758E-4]:1.998031480869E0,127[&rate=6.29202492244758E-4]:2.43912737128E0)[&rate=6.29202492244758E-4]:1.389595687345E-1)[&rate=6.29202492244758E-4]:8.137024380701E-2,35[&rate=6.29202492244758E-4]:9.233389615025E-2)[&rate=6.29202492244758E-4]:2.915806489995E-2,(((50[&rate=6.29202492244758E-4]:4.953605146144E-1,((((44[&rate=6.29202492244758E-4]:3.693972827728E-1,51[&rate=6.29202492244758E-4]:3.475393592755E-1)[&rate=6.29202492244758E-4]:4.400277302125E-2,49[&rate=6.29202492244758E-4]:3.860776514225E-1)[&rate=6.29202492244758E-4]:2.844302057774E-2,47[&rate=6.29202492244758E-4]:4.47307557246E-1)[&rate=6.29202492244758E-4]:3.501752081102E-2,((43[&rate=6.29202492244758E-4]:4.141183026693E-1,46[&rate=6.29202492244758E-4]:4.141183026693E-1)[&rate=6.29202492244758E-4]:6.733935336274E-3,((41[&rate=6.29202492244758E-4]:2.844467229727E-1,48[&rate=6.29202492244758E-4]:3.281625699672E-1)[&rate=6.29202492244758E-4]:6.783658512316E-2,42[&rate=6.29202492244758E-4]:3.577477889701E-1)[&rate=6.29202492244758E-4]:1.392412116671E-2)[&rate=6.29202492244758E-4]:6.14728400515E-2)[&rate=6.29202492244758E-4]:4.582232180309E-2)[&rate=6.29202492244758E-4]:9.488185572094E-2,45[&rate=6.29202492244758E-4]:6.148325342697E-1)[&rate=6.29202492244758E-4]:1.352921724306E-1,((((65[&rate=6.29202492244758E-4]:1.602373654874E-1,((64[&rate=6.29202492244758E-4]:1.993816244754E-1,60[&rate=6.29202492244758E-4]:4.869669296868E-2)[&rate=6.29202492244758E-4]:5.061310540255E-2,62[&rate=6.29202492244758E-4]:2.91090620289E-1)[&rate=6.29202492244758E-4]:6.092756711617E-2)[&rate=6.29202492244758E-4]:2.405803796459E-1,(61[&rate=6.29202492244758E-4]:1.791451696762E-1,63[&rate=6.29202492244758E-4]:1.380492792652E-1)[&rate=6.29202492244758E-4]:4.134533973749E-1)[&rate=6.29202492244758E-4]:9.09918743543E-1,(118[&rate=6.29202492244758E-4]:7.908154731171E-1,(69[&rate=6.29202492244758E-4]:7.118006349176E-1,((129[&rate=6.29202492244758E-4]:6.786650766218E-2,132[&rate=6.29202492244758E-4]:7.060623368954E-2)[&rate=6.29202492244758E-4]:1.588001728874E-1,(131[&rate=6.29202492244758E-4]:1.419910149347E-1,130[&rate=6.29202492244758E-4]:1.392512889074E-1)[&rate=6.29202492244758E-4]:8.741539164219E-2)[&rate=6.29202492244758E-4]:3.371887488884E-1)[&rate=6.29202492244758E-4]:8.997374230921E-2)[&rate=6.29202492244758E-4]:7.117018374769E-1)[&rate=6.29202492244758E-4]:7.921628375381E-3,128[&rate=6.29202492244758E-4]:1.370712911572E0)[&rate=6.29202492244758E-4]:1.528080074194E-1)[&rate=6.29202492244758E-4]:1.267381653463E-1)[&rate=6.29202492244758E-4]:2.348081734703E-1)[&rate=6.29202492244758E-4]:5.418320491483E-1,32[&rate=6.29202492244758E-4]:1.320067681963E-2)[&rate=6.29202492244758E-4]:3.337157231286E-2,(34[&rate=6.29202492244758E-4]:1.192871047386E-2,(((67[&rate=6.29202492244758E-4]:1.858659340303E-1,((123[&rate=6.29202492244758E-4]:2.361677870241E-1,124[&rate=6.29202492244758E-4]:2.33435546587E-1)[&rate=6.29202492244758E-4]:5.023608501562E-2,122[&rate=6.29202492244758E-4]:2.864038720398E-1)[&rate=6.29202492244758E-4]:4.007346123312E-1)[&rate=6.29202492244758E-4]:1.306258539696E-1,((119[&rate=6.29202492244758E-4]:2.017916922853E0,(((135[&rate=6.29202492244758E-4]:4.640968440078E-1,(138[&rate=6.29202492244758E-4]:2.662790113697E-1,136[&rate=6.29202492244758E-4]:1.347721620545E-1)[&rate=6.29202492244758E-4]:3.978178326382E-1)[&rate=6.29202492244758E-4]:2.867532827971E-1,120[&rate=6.29202492244758E-4]:1.002904921325E0)[&rate=6.29202492244758E-4]:6.902087408844E-1,126[&rate=6.29202492244758E-4]:1.003301550525E0)[&rate=6.29202492244758E-4]:2.289128496842E-1)[&rate=6.29202492244758E-4]:2.284281671712E-1,66[&rate=6.29202492244758E-4]:2.134683776954E-1)[&rate=6.29202492244758E-4]:1.030234103044E-1)[&rate=6.29202492244758E-4]:5.130152900779E-1,(((((58[&rate=6.29202492244758E-4]:2.546476927477E-1,54[&rate=6.29202492244758E-4]:1.972706435674E-1)[&rate=6.29202492244758E-4]:2.456678374398E-1,(57[&rate=6.29202492244758E-4]:3.359973243646E-1,((55[&rate=6.29202492244758E-4]:1.93753595378E-1,56[&rate=6.29202492244758E-4]:1.93753595378E-1)[&rate=6.29202492244758E-4]:7.21435586782E-2,37[&rate=6.29202492244758E-4]:3.12345241488E-1)[&rate=6.29202492244758E-4]:5.917120855971E-2)[&rate=6.29202492244758E-4]:1.479247631999E-1)[&rate=6.29202492244758E-4]:6.032540595171E-2,59[&rate=6.29202492244758E-4]:5.415152530791E-1)[&rate=6.29202492244758E-4]:1.035058572782E-1,68[&rate=6.29202492244758E-4]:5.958407824884E-1)[&rate=6.29202492244758E-4]:3.614139415825E-1,(125[&rate=6.29202492244758E-4]:7.388950167785E-1,(53[&rate=6.29202492244758E-4]:7.900352676015E-1,(((75[&rate=6.29202492244758E-4]:6.667506528104E-1,(76[&rate=6.29202492244758E-4]:6.229381463489E-1,(74[&rate=6.29202492244758E-4]:5.12465181982E-1,70[&rate=6.29202492244758E-4]:4.741090175985E-1)[&rate=6.29202492244758E-4]:1.104729643669E-1)[&rate=6.29202492244758E-4]:4.381250646151E-2)[&rate=6.29202492244758E-4]:1.546740656226E-1,((((78[&rate=6.29202492244758E-4]:6.217779961532E-2,72[&rate=6.29202492244758E-4]:4.025999139601E-2)[&rate=6.29202492244758E-4]:2.920100003087E-1,(82[&rate=6.29202492244758E-4]:3.145637950391E-1,79[&rate=6.29202492244758E-4]:3.06344616957E-1)[&rate=6.29202492244758E-4]:4.7843182967E-2)[&rate=6.29202492244758E-4]:1.92827841436E-1,(71[&rate=6.29202492244758E-4]:3.085965345854E-1,(77[&rate=6.29202492244758E-4]:1.916165952551E-1,73[&rate=6.29202492244758E-4]:1.970960473098E-1)[&rate=6.29202492244758E-4]:1.799936379605E-1)[&rate=6.29202492244758E-4]:2.110218465006E-1)[&rate=6.29202492244758E-4]:2.416215953281E-3,(80[&rate=6.29202492244758E-4]:2.850238035127E-1,81[&rate=6.29202492244758E-4]:2.850238035127E-1)[&rate=6.29202492244758E-4]:2.561888757184E-1)[&rate=6.29202492244758E-4]:2.308969707088E-1)[&rate=6.29202492244758E-4]:7.116911483441E-1,(52[&rate=6.29202492244758E-4]:3.559489161727E-1,((103[&rate=6.29202492244758E-4]:4.267898728153E-1,(29[&rate=6.29202492244758E-4]:3.436517864981E-1,(5[&rate=6.29202492244758E-4]:1.213187769005E-1,12[&rate=6.29202492244758E-4]:1.596749412839E-1)[&rate=6.29202492244758E-4]:7.712753014562E-2)[&rate=6.29202492244758E-4]:3.16014798646E-1)[&rate=6.29202492244758E-4]:1.144718462183E0,(134[&rate=6.29202492244758E-4]:4.138564956304E-1,(137[&rate=6.29202492244758E-4]:4.69286029189E-1,133[&rate=6.29202492244758E-4]:4.28190138778E-1)[&rate=6.29202492244758E-4]:1.580334315364E-2)[&rate=6.29202492244758E-4]:2.371038941629E-1)[&rate=6.29202492244758E-4]:4.487343157351E-1)[&rate=6.29202492244758E-4]:4.389006133036E-1)[&rate=6.29202492244758E-4]:3.382459436577E-3)[&rate=6.29202492244758E-4]:1.592422628381E-1)[&rate=6.29202492244758E-4]:3.850263739591E-1)[&rate=6.29202492244758E-4]:4.199729917792E-1)[&rate=6.29202492244758E-4]:4.543533102619E-2)[&rate=6.29202492244758E-4]:5.656134687771E-2)[&rate=6.29202492244758E-4]:2.511814414363E-2,33[&rate=6.29202492244758E-4]:7.716984533083E-2);
tree STATE_69210000 [&joint=-20983.181534569976,lnP=-20983.181534569976] = [&R] (33[&rate=5.591463435060788E-4]:3.144847226752E-2,(32[&rate=5.591463435060788E-4]:1.037719839415E-2,(((((38[&rate=5.591463435060788E-4]:1.043053120114E0,(((((99[&rate=5.591463435060788E-4]:3.83625147204E-1,96[&rate=5.591463435060788E-4]:3.481060215211E-1)[&rate=5.591463435060788E-4]:3.015571230215E-1,(98[&rate=5.591463435060788E-4]:5.942538158873E-1,(95[&rate=5.591463435060788E-4]:3.895761045331E-1,100[&rate=5.591463435060788E-4]:3.04876650981E-1)[&rate=5.591463435060788E-4]:2.15606673103E-1)[&rate=5.591463435060788E-4]:6.907053084094E-2)[&rate=5.591463435060788E-4]:2.072037096824E-1,146[&rate=5.591463435060788E-4]:8.623313350993E-1)[&rate=5.591463435060788E-4]:1.634029894984E-1,((94[&rate=5.591463435060788E-4]:7.82637389599E-1,((101[&rate=5.591463435060788E-4]:1.572812779175E0,(((102[&rate=5.591463435060788E-4]:1.268401792467E-1,((24[&rate=5.591463435060788E-4]:1.077851886421E0,((21[&rate=5.591463435060788E-4]:6.536947268006E-1,28[&rate=5.591463435060788E-4]:6.78352261047E-1)[&rate=5.591463435060788E-4]:1.651397991474E-1,1[&rate=5.591463435060788E-4]:5.719069033145E-2)[&rate=5.591463435060788E-4]:2.398392782811E-1)[&rate=5.591463435060788E-4]:1.56619638218E-1,((11[&rate=5.591463435060788E-4]:5.978033963156E-1,140[&rate=5.591463435060788E-4]:5.786253141238E-1)[&rate=5.591463435060788E-4]:1.646386458471E-1,(23[&rate=5.591463435060788E-4]:6.566957580073E-1,(25[&rate=5.591463435060788E-4]:3.29024890896E-1,20[&rate=5.591463435060788E-4]:3.098468087043E-1)[&rate=5.591463435060788E-4]:3.386297712209E-1)[&rate=5.591463435060788E-4]:1.906777910046E-1)[&rate=5.591463435060788E-4]:3.761390715173E-1)[&rate=5.591463435060788E-4]:5.401249022428E-2)[&rate=5.591463435060788E-4]:1.512055828233E-1,(((((9[&rate=5.591463435060788E-4]:5.083935549034E-1,(113[&rate=5.591463435060788E-4]:4.716145927251E-1,(17[&rate=5.591463435060788E-4]:3.420076661535E-1,14[&rate=5.591463435060788E-4]:3.036515017698E-1)[&rate=5.591463435060788E-4]:1.679630909553E-1)[&rate=5.591463435060788E-4]:4.49981402603E-2)[&rate=5.591463435060788E-4]:3.783740480753E-2,(4[&rate=5.591463435060788E-4]:3.178465945089E-1,30[&rate=5.591463435060788E-4]:4.90449334235E-1)[&rate=5.591463435060788E-4]:1.790692967088E-1)[&rate=5.591463435060788E-4]:2.129020723512E-1,((105[&rate=5.591463435060788E-4]:2.290632268093E-1,110[&rate=5.591463435060788E-4]:2.509810350284E-1)[&rate=5.591463435060788E-4]:4.84210074273E-2,117[&rate=5.591463435060788E-4]:3.07621220538E-1)[&rate=5.591463435060788E-4]:4.624707156338E-1)[&rate=5.591463435060788E-4]:3.687709059293E-1,((((107[&rate=5.591463435060788E-4]:2.508129927465E-1,108[&rate=5.591463435060788E-4]:2.480732667191E-1)[&rate=5.591463435060788E-4]:3.616241926743E-1,((112[&rate=5.591463435060788E-4]:2.733481197998E-1,114[&rate=5.591463435060788E-4]:1.91156338978E-1)[&rate=5.591463435060788E-4]:2.094174288097E-1,109[&rate=5.591463435060788E-4]:4.800258225822E-1)[&rate=5.591463435060788E-4]:1.515894450303E-1)[&rate=5.591463435060788E-4]:1.552316504727E-1,(115[&rate=5.591463435060788E-4]:5.798440504035E-1,(19[&rate=5.591463435060788E-4]:6.002036328226E-1,13[&rate=5.591463435060788E-4]:5.61847468439E-1)[&rate=5.591463435060788E-4]:1.001883627864E-1)[&rate=5.591463435060788E-4]:1.275508128872E-1)[&rate=5.591463435060788E-4]:1.228987637813E-1,((148[&rate=5.591463435060788E-4]:1.815064439265E-1,143[&rate=5.591463435060788E-4]:1.787667178992E-1)[&rate=5.591463435060788E-4]:5.539028005689E-1,(((104[&rate=5.591463435060788E-4]:2.263546335393E-1,106[&rate=5.591463435060788E-4]:2.263546335393E-1)[&rate=5.591463435060788E-4]:2.242597933184E-1,(111[&rate=5.591463435060788E-4]:2.304819036878E-1,139[&rate=5.591463435060788E-4]:4.058243694412E-1)[&rate=5.591463435060788E-4]:2.365708793342E-1)[&rate=5.591463435060788E-4]:1.357485218213E-1,116[&rate=5.591463435060788E-4]:5.260889760762E-1)[&rate=5.591463435060788E-4]:1.709641040355E-1)[&rate=5.591463435060788E-4]:1.332405469603E-1)[&rate=5.591463435060788E-4]:2.236377081795E-1)[&rate=5.591463435060788E-4]:1.705685270391E-1,(((141[&rate=5.591463435060788E-4]:2.518914324811E-2,145[&rate=5.591463435060788E-4]:2.792886927569E-2)[&rate=5.591463435060788E-4]:3.083580907696E-1,144[&rate=5.591463435060788E-4]:3.308075079903E-1)[&rate=5.591463435060788E-4]:1.41063073448E-1,142[&rate=5.591463435060788E-4]:4.773500334932E-1)[&rate=5.591463435060788E-4]:1.001944349346E0)[&rate=5.591463435060788E-4]:4.532672169694E-2)[&rate=5.591463435060788E-4]:2.963310555199E-1,((3[&rate=5.591463435060788E-4]:2.778993555262E-1,18[&rate=5.591463435060788E-4]:3.929678486768E-1)[&rate=5.591463435060788E-4]:2.893417258267E-1,((6[&rate=5.591463435060788E-4]:3.032225966738E-1,(10[&rate=5.591463435060788E-4]:1.577204683468E-1,15[&rate=5.591463435060788E-4]:1.960766327303E-1)[&rate=5.591463435060788E-4]:1.619404844914E-1)[&rate=5.591463435060788E-4]:2.49625098344E-1,((88[&rate=5.591463435060788E-4]:7.096367419957E-2,89[&rate=5.591463435060788E-4]:8.466230433659E-2)[&rate=5.591463435060788E-4]:1.7944971189E-1,(((86[&rate=5.591463435060788E-4]:7.924291888748E-2,(83[&rate=5.591463435060788E-4]:5.347167479514E-2,85[&rate=5.591463435060788E-4]:5.347167479514E-2)[&rate=5.591463435060788E-4]:2.577124409233E-2)[&rate=5.591463435060788E-4]:1.257439186152E-1,((84[&rate=5.591463435060788E-4]:7.529559361825E-2,93[&rate=5.591463435060788E-4]:8.899422375526E-2)[&rate=5.591463435060788E-4]:4.51789295551E-2,((90[&rate=5.591463435060788E-4]:4.540182807288E-2,91[&rate=5.591463435060788E-4]:4.540182807288E-2)[&rate=5.591463435060788E-4]:4.219531869557E-2,92[&rate=5.591463435060788E-4]:8.759714676845E-2)[&rate=5.591463435060788E-4]:4.657600654191E-2)[&rate=5.591463435060788E-4]:8.45123143293E-2)[&rate=5.591463435060788E-4]:3.08566927908E-2,87[&rate=5.591463435060788E-4]:2.358435302934E-1)[&rate=5.591463435060788E-4]:1.456985579614E-2)[&rate=5.591463435060788E-4]:7.901055418049E-1)[&rate=5.591463435060788E-4]:6.644818085552E-2)[&rate=5.591463435060788E-4]:1.00439601021E0)[&rate=5.591463435060788E-4]:1.00391541364E0)[&rate=5.591463435060788E-4]:6.934609900424E-2,((16[&rate=5.591463435060788E-4]:2.555888432588E0,(97[&rate=5.591463435060788E-4]:3.049226254529E-1,((((7[&rate=5.591463435060788E-4]:1.402132327352E-1,8[&rate=5.591463435060788E-4]:1.402132327352E-1)[&rate=5.591463435060788E-4]:3.016004909806E-1,26[&rate=5.591463435060788E-4]:5.486630387843E-1)[&rate=5.591463435060788E-4]:3.333710619352E-2,(31[&rate=5.591463435060788E-4]:6.061491250165E-1,(22[&rate=5.591463435060788E-4]:3.200582950624E-1,27[&rate=5.591463435060788E-4]:3.364966512268E-1)[&rate=5.591463435060788E-4]:2.31296309406E-1)[&rate=5.591463435060788E-4]:1.968663639977E-2)[&rate=5.591463435060788E-4]:8.065974703927E-2,2[&rate=5.591463435060788E-4]:4.790982481814E-1)[&rate=5.591463435060788E-4]:1.853588431467E0)[&rate=5.591463435060788E-4]:9.443462965178E-2)[&rate=5.591463435060788E-4]:1.31724970604E-1,147[&rate=5.591463435060788E-4]:6.594975262552E-1)[&rate=5.591463435060788E-4]:6.687424211044E-2)[&rate=5.591463435060788E-4]:5.899786167069E-2)[&rate=5.591463435060788E-4]:1.288254785443E-1,39[&rate=5.591463435060788E-4]:8.568180594003E-1)[&rate=5.591463435060788E-4]:4.869768596241E-2)[&rate=5.591463435060788E-4]:1.384922192306E-2,40[&rate=5.591463435060788E-4]:9.193649672858E-1)[&rate=5.591463435060788E-4]:1.919941637573E-1)[&rate=5.591463435060788E-4]:2.67431009439E-1,(((36[&rate=5.591463435060788E-4]:2.941023073556E-2,(127[&rate=5.591463435060788E-4]:2.469133868713E0,121[&rate=5.591463435060788E-4]:2.028037978302E0)[&rate=5.591463435060788E-4]:8.082430722805E-2)[&rate=5.591463435060788E-4]:9.342120442643E-2,35[&rate=5.591463435060788E-4]:7.625609269624E-2)[&rate=5.591463435060788E-4]:3.89065214044E-1,(((((60[&rate=5.591463435060788E-4]:7.056886441615E-2,(64[&rate=5.591463435060788E-4]:6.788451394603E-2,62[&rate=5.591463435060788E-4]:1.089804043571E-1)[&rate=5.591463435060788E-4]:1.533692819768E-1)[&rate=5.591463435060788E-4]:8.499651263914E-2,65[&rate=5.591463435060788E-4]:1.555653770553E-1)[&rate=5.591463435060788E-4]:1.682473435146E-1,(61[&rate=5.591463435060788E-4]:1.778589406985E-1,63[&rate=5.591463435060788E-4]:1.367630502874E-1)[&rate=5.591463435060788E-4]:3.377346017892E-1)[&rate=5.591463435060788E-4]:1.224333349013E0,(128[&rate=5.591463435060788E-4]:1.562237164238E0,(((131[&rate=5.591463435060788E-4]:1.941795331923E-1,130[&rate=5.591463435060788E-4]:1.914398071649E-1)[&rate=5.591463435060788E-4]:2.907775964783E-2,(129[&rate=5.591463435060788E-4]:1.031626668286E-1,132[&rate=5.591463435060788E-4]:1.059023928559E-1)[&rate=5.591463435060788E-4]:1.173548999842E-1)[&rate=5.591463435060788E-4]:2.865112197931E-1,(69[&rate=5.591463435060788E-4]:6.535430506139E-1,118[&rate=5.591463435060788E-4]:6.425841465042E-1)[&rate=5.591463435060788E-4]:1.430941471503E-3)[&rate=5.591463435060788E-4]:1.057948103659E0)[&rate=5.591463435060788E-4]:3.796369986591E-2)[&rate=5.591463435060788E-4]:1.709707623272E-1,(45[&rate=5.591463435060788E-4]:8.32728418658E-1,((46[&rate=5.591463435060788E-4]:5.766027228858E-1,(((41[&rate=5.591463435060788E-4]:4.687182502419E-1,48[&rate=5.591463435060788E-4]:5.124340972364E-1)[&rate=5.591463435060788E-4]:8.352959673826E-3,42[&rate=5.591463435060788E-4]:4.8253569079E-1)[&rate=5.591463435060788E-4]:2.834283975128E-2,43[&rate=5.591463435060788E-4]:5.6005885841E-1)[&rate=5.591463435060788E-4]:1.654386447581E-2)[&rate=5.591463435060788E-4]:8.013010373619E-2,((49[&rate=5.591463435060788E-4]:4.885524047644E-1,50[&rate=5.591463435060788E-4]:4.885524047644E-1)[&rate=5.591463435060788E-4]:1.199452183902E-1,((44[&rate=5.591463435060788E-4]:4.132549218487E-1,47[&rate=5.591463435060788E-4]:4.18719402723E-1)[&rate=5.591463435060788E-4]:2.190185729085E-1,51[&rate=5.591463435060788E-4]:6.104155712599E-1)[&rate=5.591463435060788E-4]:3.546532768932E-3)[&rate=5.591463435060788E-4]:1.544831822163E-2)[&rate=5.591463435060788E-4]:1.841923133474E-1)[&rate=5.591463435060788E-4]:1.650469954817E-1)[&rate=5.591463435060788E-4]:2.229168035969E-1)[&rate=5.591463435060788E-4]:2.427973762973E-1)[&rate=5.591463435060788E-4]:6.988356234073E-2,(((67[&rate=5.591463435060788E-4]:2.409631640833E-1,((123[&rate=5.591463435060788E-4]:4.356764402356E-2,124[&rate=5.591463435060788E-4]:4.083540358643E-2)[&rate=5.591463435060788E-4]:1.517389501201E-1,122[&rate=5.591463435060788E-4]:1.953065941437E-1)[&rate=5.591463435060788E-4]:5.469291202803E-1)[&rate=5.591463435060788E-4]:2.073328898749E-1,66[&rate=5.591463435060788E-4]:4.482960539582E-1)[&rate=5.591463435060788E-4]:5.4660883113E-2,(((135[&rate=5.591463435060788E-4]:5.420768922708E-1,(138[&rate=5.591463435060788E-4]:3.830281537826E-1,136[&rate=5.591463435060788E-4]:2.515213044674E-1)[&rate=5.591463435060788E-4]:3.590487384882E-1)[&rate=5.591463435060788E-4]:7.804783336986E-1,120[&rate=5.591463435060788E-4]:1.57461002049E0)[&rate=5.591463435060788E-4]:5.753647836767E-1,(126[&rate=5.591463435060788E-4]:1.260508099139E0,119[&rate=5.591463435060788E-4]:2.046210621782E0)[&rate=5.591463435060788E-4]:1.99654593343E-1)[&rate=5.591463435060788E-4]:2.899684342745E-1)[&rate=5.591463435060788E-4]:2.75045308307E-1)[&rate=5.591463435060788E-4]:6.859075288246E-3,(((59[&rate=5.591463435060788E-4]:3.914609668937E-1,(((58[&rate=5.591463435060788E-4]:2.528321045567E-1,(56[&rate=5.591463435060788E-4]:1.683306401527E-1,55[&rate=5.591463435060788E-4]:1.683306401527E-1)[&rate=5.591463435060788E-4]:5.717906003229E-2)[&rate=5.591463435060788E-4]:4.220149148596E-2,(54[&rate=5.591463435060788E-4]:1.020196715179E-1,37[&rate=5.591463435060788E-4]:1.785224037584E-1)[&rate=5.591463435060788E-4]:1.356368753444E-1)[&rate=5.591463435060788E-4]:1.054318234298E-1,57[&rate=5.591463435060788E-4]:3.840719768494E-1)[&rate=5.591463435060788E-4]:1.012123048135E-2)[&rate=5.591463435060788E-4]:2.057357139986E-1,68[&rate=5.591463435060788E-4]:5.480163530233E-1)[&rate=5.591463435060788E-4]:4.286778962694E-1,(125[&rate=5.591463435060788E-4]:7.526735551751E-1,(((134[&rate=5.591463435060788E-4]:1.829524606319E-1,137[&rate=5.591463435060788E-4]:2.541853373441E-1)[&rate=5.591463435060788E-4]:3.36315369332E-1,133[&rate=5.591463435060788E-4]:5.494048162651E-1)[&rate=5.591463435060788E-4]:1.103811190213E0,((((70[&rate=5.591463435060788E-4]:2.80689152131E-1,(74[&rate=5.591463435060788E-4]:2.749885112453E-1,76[&rate=5.591463435060788E-4]:2.749885112453E-1)[&rate=5.591463435060788E-4]:4.405680526922E-2)[&rate=5.591463435060788E-4]:3.48379274534E-2,75[&rate=5.591463435060788E-4]:3.538832439679E-1)[&rate=5.591463435060788E-4]:1.828236843321E-1,(((((78[&rate=5.591463435060788E-4]:6.618067060164E-2,72[&rate=5.591463435060788E-4]:4.426286238233E-2)[&rate=5.591463435060788E-4]:1.48810544298E-1,79[&rate=5.591463435060788E-4]:2.149912148996E-1)[&rate=5.591463435060788E-4]:5.946935600643E-2,82[&rate=5.591463435060788E-4]:2.826797489881E-1)[&rate=5.591463435060788E-4]:4.420096495647E-3,71[&rate=5.591463435060788E-4]:2.514834071277E-1)[&rate=5.591463435060788E-4]:1.009085080218E-1,((80[&rate=5.591463435060788E-4]:1.138587283798E-1,81[&rate=5.591463435060788E-4]:1.138587283798E-1)[&rate=5.591463435060788E-4]:1.768865610961E-1,(73[&rate=5.591463435060788E-4]:2.621803088434E-1,77[&rate=5.591463435060788E-4]:2.567008567887E-1)[&rate=5.591463435060788E-4]:7.788004912559E-2)[&rate=5.591463435060788E-4]:8.082470786527E-2)[&rate=5.591463435060788E-4]:1.158218624657E-1)[&rate=5.591463435060788E-4]:1.008651459921E0,(((103[&rate=5.591463435060788E-4]:6.225556798563E-1,(29[&rate=5.591463435060788E-4]:6.578226090116E-1,(5[&rate=5.591463435060788E-4]:2.79277736511E-1,12[&rate=5.591463435060788E-4]:3.176339008945E-1)[&rate=5.591463435060788E-4]:2.333393930486E-1)[&rate=5.591463435060788E-4]:1.976097831734E-1)[&rate=5.591463435060788E-4]:1.669394081198E0,52[&rate=5.591463435060788E-4]:6.276560264933E-1)[&rate=5.591463435060788E-4]:8.40977449466E-2,53[&rate=5.591463435060788E-4]:7.035570501286E-1)[&rate=5.591463435060788E-4]:9.533827948076E-2)[&rate=5.591463435060788E-4]:7.224117990056E-2)[&rate=5.591463435060788E-4]:9.191955932643E-2)[&rate=5.591463435060788E-4]:3.906873607844E-1)[&rate=5.591463435060788E-4]:3.55887709146E-1)[&rate=5.591463435060788E-4]:9.129442543546E-2,34[&rate=5.591463435060788E-4]:1.314204747186E-2)[&rate=5.591463435060788E-4]:1.915295914138E-2)[&rate=5.591463435060788E-4]:1.559182181865E-2);
tree STATE_69300000 [&joint=-20967.832375223177,lnP=-20967.832375223177] = [&R] (((34[&rate=5.641401394707916E-4]:6.739489982819E-3,((((66[&rate=5.641401394707916E-4]:2.484729602747E-1,(((119[&rate=5.641401394707916E-4]:1.719095907204E0,120[&rate=5.641401394707916E-4]:1.623205496245E0)[&rate=5.641401394707916E-4]:8.269570072861E-2,126[&rate=5.641401394707916E-4]:1.016089085288E0)[&rate=5.641401394707916E-4]:3.030477997912E-2,(135[&rate=5.641401394707916E-4]:9.030774721063E-1,(138[&rate=5.641401394707916E-4]:2.029859033805E-1,136[&rate=5.641401394707916E-4]:7.147905406528E-2)[&rate=5.641401394707916E-4]:9.000915687259E-1)[&rate=5.641401394707916E-4]:5.810737103255E-1)[&rate=5.641401394707916E-4]:4.492532846921E-1)[&rate=5.641401394707916E-4]:2.030998445945E-1,(67[&rate=5.641401394707916E-4]:4.286067096859E-1,((123[&rate=5.641401394707916E-4]:2.945965828468E-1,122[&rate=5.641401394707916E-4]:2.945965828468E-1)[&rate=5.641401394707916E-4]:1.000452897022E-1,124[&rate=5.641401394707916E-4]:3.919096321119E-1)[&rate=5.641401394707916E-4]:5.352373874776E-1)[&rate=5.641401394707916E-4]:2.296609518324E-2)[&rate=5.641401394707916E-4]:3.318717489254E-1,((((((59[&rate=5.641401394707916E-4]:3.846102221678E-1,54[&rate=5.641401394707916E-4]:3.463588560476E-1)[&rate=5.641401394707916E-4]:2.393487477307E-3,(56[&rate=5.641401394707916E-4]:2.826229967598E-1,55[&rate=5.641401394707916E-4]:2.826229967598E-1)[&rate=5.641401394707916E-4]:9.618399157366E-2)[&rate=5.641401394707916E-4]:7.101570975527E-2,(37[&rate=5.641401394707916E-4]:3.472236188525E-1,58[&rate=5.641401394707916E-4]:3.280979357924E-1)[&rate=5.641401394707916E-4]:1.490471666681E-1)[&rate=5.641401394707916E-4]:2.754104654344E-2,57[&rate=5.641401394707916E-4]:4.88292706381E-1)[&rate=5.641401394707916E-4]:2.872879624273E-1,68[&rate=5.641401394707916E-4]:7.236681005022E-1)[&rate=5.641401394707916E-4]:4.473183694463E-1,(125[&rate=5.641401394707916E-4]:1.069367464903E0,((((134[&rate=5.641401394707916E-4]:3.939756173721E-1,(137[&rate=5.641401394707916E-4]:4.125124625601E-1,133[&rate=5.641401394707916E-4]:3.71416572149E-1)[&rate=5.641401394707916E-4]:5.269603152422E-2)[&rate=5.641401394707916E-4]:8.855102092436E-1,52[&rate=5.641401394707916E-4]:5.357400372601E-1)[&rate=5.641401394707916E-4]:8.481841117206E-2,(103[&rate=5.641401394707916E-4]:7.10754951781E-1,(29[&rate=5.641401394707916E-4]:5.389638013089E-1,(5[&rate=5.641401394707916E-4]:4.595103547598E-2,12[&rate=5.641401394707916E-4]:8.430719985943E-2)[&rate=5.641401394707916E-4]:3.47807286381E-1)[&rate=5.641401394707916E-4]:4.046678628009E-1)[&rate=5.641401394707916E-4]:1.574097231212E0)[&rate=5.641401394707916E-4]:2.058081457899E-1,(53[&rate=5.641401394707916E-4]:7.290785183384E-1,((((74[&rate=5.641401394707916E-4]:2.929661719641E-1,76[&rate=5.641401394707916E-4]:2.929661719641E-1)[&rate=5.641401394707916E-4]:1.795094763756E-1,70[&rate=5.641401394707916E-4]:4.341194839562E-1)[&rate=5.641401394707916E-4]:8.644902856824E-2,75[&rate=5.641401394707916E-4]:5.589246769079E-1)[&rate=5.641401394707916E-4]:2.415081281639E-1,(((82[&rate=5.641401394707916E-4]:3.056925331802E-1,(78[&rate=5.641401394707916E-4]:5.223778976723E-2,72[&rate=5.641401394707916E-4]:3.031998154792E-2)[&rate=5.641401394707916E-4]:2.452355653309E-1)[&rate=5.641401394707916E-4]:1.120129566192E-1,(79[&rate=5.641401394707916E-4]:2.792279950049E-1,71[&rate=5.641401394707916E-4]:2.518307347308E-1)[&rate=5.641401394707916E-4]:1.302583167125E-1)[&rate=5.641401394707916E-4]:5.118574321282E-2,(((80[&rate=5.641401394707916E-4]:5.202093223099E-2,81[&rate=5.641401394707916E-4]:5.202093223099E-2)[&rate=5.641401394707916E-4]:2.590433627512E-1,73[&rate=5.641401394707916E-4]:3.603793634753E-1)[&rate=5.641401394707916E-4]:1.292438361236E-1,77[&rate=5.641401394707916E-4]:4.841437475442E-1)[&rate=5.641401394707916E-4]:1.214474574208E-2)[&rate=5.641401394707916E-4]:2.986648597308E-1)[&rate=5.641401394707916E-4]:6.751087718787E-1)[&rate=5.641401394707916E-4]:8.909135457223E-2)[&rate=5.641401394707916E-4]:4.615801056534E-1)[&rate=5.641401394707916E-4]:2.682856717124E-1)[&rate=5.641401394707916E-4]:1.601787216183E-1)[&rate=5.641401394707916E-4]:1.671289446496E-3,((38[&rate=5.641401394707916E-4]:8.471272539868E-1,(((16[&rate=5.641401394707916E-4]:2.561742482911E0,(97[&rate=5.641401394707916E-4]:3.916592049826E-1,(40[&rate=5.641401394707916E-4]:4.623128502965E-1,(147[&rate=5.641401394707916E-4]:4.108346350742E-1,39[&rate=5.641401394707916E-4]:3.534575858939E-1)[&rate=5.641401394707916E-4]:1.088552644026E-1)[&rate=5.641401394707916E-4]:3.846060522417E-4)[&rate=5.641401394707916E-4]:1.35521004447E-2)[&rate=5.641401394707916E-4]:8.68726402111E-2,(((101[&rate=5.641401394707916E-4]:1.394744883999E0,(((((((28[&rate=5.641401394707916E-4]:7.939456426112E-1,21[&rate=5.641401394707916E-4]:7.692881083647E-1)[&rate=5.641401394707916E-4]:1.691025605065E-1,1[&rate=5.641401394707916E-4]:1.767468332547E-1)[&rate=5.641401394707916E-4]:5.424230718133E-2,24[&rate=5.641401394707916E-4]:1.011811058244E0)[&rate=5.641401394707916E-4]:4.894431465743E-1,(((11[&rate=5.641401394707916E-4]:6.496136914434E-1,140[&rate=5.641401394707916E-4]:6.304356092517E-1)[&rate=5.641401394707916E-4]:2.238211567307E-1,(23[&rate=5.641401394707916E-4]:8.594140414515E-1,(20[&rate=5.641401394707916E-4]:7.332447734955E-1,25[&rate=5.641401394707916E-4]:7.524228556872E-1)[&rate=5.641401394707916E-4]:1.179500898739E-1)[&rate=5.641401394707916E-4]:9.895231357181E-2)[&rate=5.641401394707916E-4]:4.066710814771E-1,102[&rate=5.641401394707916E-4]:2.143525049937E-1)[&rate=5.641401394707916E-4]:1.252578642085E-1)[&rate=5.641401394707916E-4]:2.102429418807E-2,((((9[&rate=5.641401394707916E-4]:5.4812828924E-1,(4[&rate=5.641401394707916E-4]:2.924846713264E-2,30[&rate=5.641401394707916E-4]:2.018512068587E-1)[&rate=5.641401394707916E-4]:4.695647536143E-1)[&rate=5.641401394707916E-4]:2.450389275592E-1,(17[&rate=5.641401394707916E-4]:6.158291106291E-1,14[&rate=5.641401394707916E-4]:5.774729462454E-1)[&rate=5.641401394707916E-4]:2.239134486359E-1)[&rate=5.641401394707916E-4]:8.010704783359E-2,(((110[&rate=5.641401394707916E-4]:6.351424577694E-1,117[&rate=5.641401394707916E-4]:6.433616358517E-1)[&rate=5.641401394707916E-4]:2.921666983019E-2,105[&rate=5.641401394707916E-4]:6.424413193805E-1)[&rate=5.641401394707916E-4]:1.496259575662E-1,113[&rate=5.641401394707916E-4]:8.194645372206E-1)[&rate=5.641401394707916E-4]:6.202890549436E-2)[&rate=5.641401394707916E-4]:5.054099017004E-1,(((107[&rate=5.641401394707916E-4]:6.352579285545E-1,(108[&rate=5.641401394707916E-4]:6.291466680701E-1,(109[&rate=5.641401394707916E-4]:6.306740418603E-1,(114[&rate=5.641401394707916E-4]:4.29862915232E-1,112[&rate=5.641401394707916E-4]:5.120546960539E-1)[&rate=5.641401394707916E-4]:1.213590718338E-1)[&rate=5.641401394707916E-4]:2.039043442891E-2)[&rate=5.641401394707916E-4]:3.371534456972E-3)[&rate=5.641401394707916E-4]:1.374148623697E-1,((19[&rate=5.641401394707916E-4]:5.670086803208E-1,13[&rate=5.641401394707916E-4]:5.286525159371E-1)[&rate=5.641401394707916E-4]:1.697825610655E-1,115[&rate=5.641401394707916E-4]:6.162432961807E-1)[&rate=5.641401394707916E-4]:9.615552214069E-2)[&rate=5.641401394707916E-4]:3.390559846179E-1,(((148[&rate=5.641401394707916E-4]:3.738849495421E-1,143[&rate=5.641401394707916E-4]:3.711452235147E-1)[&rate=5.641401394707916E-4]:4.318785866584E-1,(104[&rate=5.641401394707916E-4]:4.247377720585E-1,(106[&rate=5.641401394707916E-4]:2.168259700426E-1,(139[&rate=5.641401394707916E-4]:1.996355112549E-1,111[&rate=5.641401394707916E-4]:2.429304550157E-2)[&rate=5.641401394707916E-4]:2.089712807054E-1)[&rate=5.641401394707916E-4]:2.079118020159E-1)[&rate=5.641401394707916E-4]:4.029435723611E-1)[&rate=5.641401394707916E-4]:9.463019364989E-2,116[&rate=5.641401394707916E-4]:8.620375654667E-1)[&rate=5.641401394707916E-4]:1.894172374726E-1)[&rate=5.641401394707916E-4]:2.532567606542E-1)[&rate=5.641401394707916E-4]:4.770392171454E-2)[&rate=5.641401394707916E-4]:8.624157859863E-2,((145[&rate=5.641401394707916E-4]:2.745438785124E-1,(144[&rate=5.641401394707916E-4]:1.055231343848E-1,141[&rate=5.641401394707916E-4]:1.082628604121E-1)[&rate=5.641401394707916E-4]:1.635412920727E-1)[&rate=5.641401394707916E-4]:1.812742596459E-1,142[&rate=5.641401394707916E-4]:4.558181381583E-1)[&rate=5.641401394707916E-4]:1.237633446296E0)[&rate=5.641401394707916E-4]:3.822389551679E-1,(((18[&rate=5.641401394707916E-4]:5.306771527431E-1,6[&rate=5.641401394707916E-4]:4.676634541129E-1)[&rate=5.641401394707916E-4]:1.4173064081E-1,(10[&rate=5.641401394707916E-4]:3.536802635898E-1,15[&rate=5.641401394707916E-4]:3.920364279732E-1)[&rate=5.641401394707916E-4]:2.721521874976E-1)[&rate=5.641401394707916E-4]:1.305919109913E-1,(3[&rate=5.641401394707916E-4]:3.889259726143E-1,(((((86[&rate=5.641401394707916E-4]:1.329103229905E-1,85[&rate=5.641401394707916E-4]:1.329103229905E-1)[&rate=5.641401394707916E-4]:1.506674923451E-2,((83[&rate=5.641401394707916E-4]:1.089972701601E-1,84[&rate=5.641401394707916E-4]:1.089972701601E-1)[&rate=5.641401394707916E-4]:1.128814454632E-2,93[&rate=5.641401394707916E-4]:1.339840448434E-1)[&rate=5.641401394707916E-4]:2.769165751858E-2)[&rate=5.641401394707916E-4]:4.052570281677E-2,((90[&rate=5.641401394707916E-4]:4.985582104441E-2,91[&rate=5.641401394707916E-4]:4.985582104441E-2)[&rate=5.641401394707916E-4]:6.772060755099E-2,92[&rate=5.641401394707916E-4]:1.175764285954E-1)[&rate=5.641401394707916E-4]:8.462497658337E-2)[&rate=5.641401394707916E-4]:6.442612941588E-2,87[&rate=5.641401394707916E-4]:2.529289044576E-1)[&rate=5.641401394707916E-4]:5.432887634641E-2,(88[&rate=5.641401394707916E-4]:8.979596816108E-2,89[&rate=5.641401394707916E-4]:1.034945982981E-1)[&rate=5.641401394707916E-4]:2.17461812643E-1)[&rate=5.641401394707916E-4]:6.213942192074E-1)[&rate=5.641401394707916E-4]:2.990052387795E-1)[&rate=5.641401394707916E-4]:1.138444259736E0)[&rate=5.641401394707916E-4]:5.711091388973E-1)[&rate=5.641401394707916E-4]:9.483665859427E-2,146[&rate=5.641401394707916E-4]:6.366359628346E-1)[&rate=5.641401394707916E-4]:3.785188867323E-3,(2[&rate=5.641401394707916E-4]:7.323020321065E-1,((26[&rate=5.641401394707916E-4]:6.279150803912E-1,(7[&rate=5.641401394707916E-4]:1.480544554409E-1,8[&rate=5.641401394707916E-4]:1.480544554409E-1)[&rate=5.641401394707916E-4]:3.730113098818E-1)[&rate=5.641401394707916E-4]:2.357798886058E-1,(31[&rate=5.641401394707916E-4]:8.551597567691E-1,(22[&rate=5.641401394707916E-4]:1.771137322459E-1,27[&rate=5.641401394707916E-4]:1.935520884102E-1)[&rate=5.641401394707916E-4]:6.232515039752E-1)[&rate=5.641401394707916E-4]:5.237082866628E-2)[&rate=5.641401394707916E-4]:5.21687069452E-2)[&rate=5.641401394707916E-4]:1.74462634319E0)[&rate=5.641401394707916E-4]:4.291962453754E-2)[&rate=5.641401394707916E-4]:2.494158355515E-1,((98[&rate=5.641401394707916E-4]:5.202691360138E-1,((100[&rate=5.641401394707916E-4]:3.188314523655E-1,94[&rate=5.641401394707916E-4]:3.188314523655E-1)[&rate=5.641401394707916E-4]:6.906933441265E-3,95[&rate=5.641401394707916E-4]:4.104378393588E-1)[&rate=5.641401394707916E-4]:1.207602584037E-1)[&rate=5.641401394707916E-4]:2.229676885472E-1,(99[&rate=5.641401394707916E-4]:5.653426101368E-1,96[&rate=5.641401394707916E-4]:5.298234844539E-1)[&rate=5.641401394707916E-4]:1.997521379214E-1)[&rate=5.641401394707916E-4]:1.977165085414E-1)[&rate=5.641401394707916E-4]:1.028952323598E-1)[&rate=5.641401394707916E-4]:4.407602701616E-1,(35[&rate=5.641401394707916E-4]:1.737066943679E-1,(((121[&rate=5.641401394707916E-4]:2.092649321225E0,127[&rate=5.641401394707916E-4]:2.533745211636E0)[&rate=5.641401394707916E-4]:1.29771469357E-1,36[&rate=5.641401394707916E-4]:1.429687357878E-1)[&rate=5.641401394707916E-4]:7.133805810228E-2,((45[&rate=5.641401394707916E-4]:7.749478315099E-1,(((51[&rate=5.641401394707916E-4]:5.427022890626E-1,(47[&rate=5.641401394707916E-4]:4.725338497119E-2,44[&rate=5.641401394707916E-4]:4.178890409693E-2)[&rate=5.641401394707916E-4]:5.227713084629E-1)[&rate=5.641401394707916E-4]:8.411406084681E-2,(49[&rate=5.641401394707916E-4]:5.477643553516E-1,50[&rate=5.641401394707916E-4]:5.477643553516E-1)[&rate=5.641401394707916E-4]:7.358751368352E-2)[&rate=5.641401394707916E-4]:4.531905707564E-2,((((42[&rate=5.641401394707916E-4]:2.58923022124E-1,48[&rate=5.641401394707916E-4]:2.971743882442E-1)[&rate=5.641401394707916E-4]:1.488529426429E-1,41[&rate=5.641401394707916E-4]:4.023114838926E-1)[&rate=5.641401394707916E-4]:7.958424827063E-2,43[&rate=5.641401394707916E-4]:5.365405409062E-1)[&rate=5.641401394707916E-4]:2.88666475765E-3,46[&rate=5.641401394707916E-4]:5.394272056639E-1)[&rate=5.641401394707916E-4]:1.600306056927E-1)[&rate=5.641401394707916E-4]:8.368674146475E-2)[&rate=5.641401394707916E-4]:4.322255265008E-2,(((65[&rate=5.641401394707916E-4]:1.428264708567E-1,(64[&rate=5.641401394707916E-4]:2.161561843248E-1,(62[&rate=5.641401394707916E-4]:2.466021736322E-1,60[&rate=5.641401394707916E-4]:5.482135171446E-2)[&rate=5.641401394707916E-4]:1.064990110363E-2)[&rate=5.641401394707916E-4]:7.735521803861E-2)[&rate=5.641401394707916E-4]:4.606967320182E-1,(61[&rate=5.641401394707916E-4]:1.329891575206E-1,63[&rate=5.641401394707916E-4]:9.189326710956E-2)[&rate=5.641401394707916E-4]:6.62314867272E-1)[&rate=5.641401394707916E-4]:6.377224616268E-1,(128[&rate=5.641401394707916E-4]:1.245228740187E0,(((129[&rate=5.641401394707916E-4]:2.184212389351E-1,(130[&rate=5.641401394707916E-4]:1.982619153927E-1,131[&rate=5.641401394707916E-4]:2.010016414201E-1)[&rate=5.641401394707916E-4]:2.015932354242E-2)[&rate=5.641401394707916E-4]:5.273674279321E-2,132[&rate=5.641401394707916E-4]:2.738977077557E-1)[&rate=5.641401394707916E-4]:5.52462164379E-1,(118[&rate=5.641401394707916E-4]:8.450013177056E-1,69[&rate=5.641401394707916E-4]:8.559602218152E-1)[&rate=5.641401394707916E-4]:1.156051297717E-1)[&rate=5.641401394707916E-4]:4.243483201069E-1)[&rate=5.641401394707916E-4]:4.807171883525E-2)[&rate=5.641401394707916E-4]:2.982661374292E-1)[&rate=5.641401394707916E-4]:1.049319782607E-1)[&rate=5.641401394707916E-4]:5.975242943542E-3)[&rate=5.641401394707916E-4]:5.118153832651E-1)[&rate=5.641401394707916E-4]:9.95937656081E-2)[&rate=5.641401394707916E-4]:8.463734537188E-2)[&rate=5.641401394707916E-4]:4.966042027251E-2,33[&rate=5.641401394707916E-4]:3.996155409096E-2)[&rate=5.641401394707916E-4]:1.781336471837E-2,32[&rate=5.641401394707916E-4]:5.229546675462E-2);
tree STATE_69390000 [&joint=-20947.021130343168,lnP=-20947.021130343168] = [&R] ((((38[&rate=6.063586154470261E-4]:7.061069563695E-1,((147[&rate=6.063586154470261E-4]:4.961580961662E-1,((101[&rate=6.063586154470261E-4]:6.705006660551E-1,((((9[&rate=6.063586154470261E-4]:8.31743408136E-1,((117[&rate=6.063586154470261E-4]:7.856598103037E-1,(((4[&rate=6.063586154470261E-4]:6.644110948899E-2,30[&rate=6.063586154470261E-4]:2.39043849215E-1)[&rate=6.063586154470261E-4]:3.62869014876E-1,(17[&rate=6.063586154470261E-4]:2.556308825917E-1,14[&rate=6.063586154470261E-4]:2.17274718208E-1)[&rate=6.063586154470261E-4]:2.695696527322E-1)[&rate=6.063586154470261E-4]:8.689074916703E-3,113[&rate=6.063586154470261E-4]:4.955334458569E-1)[&rate=6.063586154470261E-4]:2.873866384192E-1)[&rate=6.063586154470261E-4]:4.91149720726E-2,(110[&rate=6.063586154470261E-4]:5.250559508864E-1,105[&rate=6.063586154470261E-4]:5.031381426673E-1)[&rate=6.063586154470261E-4]:3.014996534076E-1)[&rate=6.063586154470261E-4]:7.927529869382E-3)[&rate=6.063586154470261E-4]:2.032682784234E-1,((115[&rate=6.063586154470261E-4]:6.537496920201E-1,((19[&rate=6.063586154470261E-4]:5.428497190382E-1,13[&rate=6.063586154470261E-4]:5.044935546545E-1)[&rate=6.063586154470261E-4]:2.21580303362E-1,((107[&rate=6.063586154470261E-4]:2.327449069451E-1,108[&rate=6.063586154470261E-4]:2.300051809177E-1)[&rate=6.063586154470261E-4]:2.834364837299E-1,((114[&rate=6.063586154470261E-4]:3.226970308707E-1,112[&rate=6.063586154470261E-4]:4.048888116926E-1)[&rate=6.063586154470261E-4]:1.006917335348E-1,109[&rate=6.063586154470261E-4]:5.028408192001E-1)[&rate=6.063586154470261E-4]:3.251865366665E-2)[&rate=6.063586154470261E-4]:1.879746591224E-1)[&rate=6.063586154470261E-4]:9.867614825412E-3)[&rate=6.063586154470261E-4]:1.373769775696E-1,((116[&rate=6.063586154470261E-4]:4.318139349471E-1,(111[&rate=6.063586154470261E-4]:4.733540607222E-1,((106[&rate=6.063586154470261E-4]:2.178481665627E-1,104[&rate=6.063586154470261E-4]:2.178481665627E-1)[&rate=6.063586154470261E-4]:1.085481895513E-3,139[&rate=6.063586154470261E-4]:4.107144703759E-1)[&rate=6.063586154470261E-4]:2.379820560996E-1)[&rate=6.063586154470261E-4]:3.517220299202E-2)[&rate=6.063586154470261E-4]:3.116697677137E-1,(148[&rate=6.063586154470261E-4]:4.493093464783E-1,143[&rate=6.063586154470261E-4]:4.465696204509E-1)[&rate=6.063586154470261E-4]:3.325305205662E-1)[&rate=6.063586154470261E-4]:4.764296692888E-2)[&rate=6.063586154470261E-4]:1.6991241423E-1)[&rate=6.063586154470261E-4]:3.711831881049E-1,((102[&rate=6.063586154470261E-4]:2.295872151274E-1,(((1[&rate=6.063586154470261E-4]:5.077503990861E-2,(28[&rate=6.063586154470261E-4]:7.675223811929E-1,21[&rate=6.063586154470261E-4]:7.428648469465E-1)[&rate=6.063586154470261E-4]:6.955402857865E-2)[&rate=6.063586154470261E-4]:2.781021957623E-1,24[&rate=6.063586154470261E-4]:1.109699153479E0)[&rate=6.063586154470261E-4]:2.33950309301E-1,((11[&rate=6.063586154470261E-4]:5.326164187698E-1,140[&rate=6.063586154470261E-4]:5.13438336578E-1)[&rate=6.063586154470261E-4]:2.892214577212E-1,((20[&rate=6.063586154470261E-4]:5.764088662364E-1,25[&rate=6.063586154470261E-4]:5.955869484281E-1)[&rate=6.063586154470261E-4]:2.186590093308E-1,23[&rate=6.063586154470261E-4]:8.032870536492E-1)[&rate=6.063586154470261E-4]:1.03482329691E-1)[&rate=6.063586154470261E-4]:4.259211753303E-1)[&rate=6.063586154470261E-4]:4.758158796356E-2)[&rate=6.063586154470261E-4]:7.780007227628E-2,((145[&rate=6.063586154470261E-4]:5.540522729899E-1,(144[&rate=6.063586154470261E-4]:5.368254237805E-1,141[&rate=6.063586154470261E-4]:5.395651498078E-1)[&rate=6.063586154470261E-4]:1.174739715451E-2)[&rate=6.063586154470261E-4]:5.936831702877E-2,142[&rate=6.063586154470261E-4]:6.134205900187E-1)[&rate=6.063586154470261E-4]:9.405420398508E-1)[&rate=6.063586154470261E-4]:3.305416260318E-2)[&rate=6.063586154470261E-4]:1.529757156377E-1,((3[&rate=6.063586154470261E-4]:6.774533583456E-1,(18[&rate=6.063586154470261E-4]:5.196352284644E-1,((10[&rate=6.063586154470261E-4]:3.632422982506E-1,15[&rate=6.063586154470261E-4]:4.015984626341E-1)[&rate=6.063586154470261E-4]:7.306967014894E-2,6[&rate=6.063586154470261E-4]:4.198736122352E-1)[&rate=6.063586154470261E-4]:3.674791759903E-2)[&rate=6.063586154470261E-4]:2.728866230318E-1)[&rate=6.063586154470261E-4]:5.353218916129E-3,((87[&rate=6.063586154470261E-4]:2.240639006117E-1,((85[&rate=6.063586154470261E-4]:4.471719650084E-2,86[&rate=6.063586154470261E-4]:4.471719650084E-2)[&rate=6.063586154470261E-4]:1.129286629223E-1,83[&rate=6.063586154470261E-4]:1.576458594231E-1)[&rate=6.063586154470261E-4]:6.641804118864E-2)[&rate=6.063586154470261E-4]:1.3548627584E-2,((88[&rate=6.063586154470261E-4]:8.512141239485E-2,89[&rate=6.063586154470261E-4]:9.882004253187E-2)[&rate=6.063586154470261E-4]:8.525706431167E-2,((84[&rate=6.063586154470261E-4]:1.748189316169E-2,93[&rate=6.063586154470261E-4]:3.11805232987E-2)[&rate=6.063586154470261E-4]:5.256037345845E-2,((90[&rate=6.063586154470261E-4]:1.426023778582E-2,91[&rate=6.063586154470261E-4]:1.426023778582E-2)[&rate=6.063586154470261E-4]:6.026551026508E-3,92[&rate=6.063586154470261E-4]:2.028678881233E-2)[&rate=6.063586154470261E-4]:6.345410794482E-2)[&rate=6.063586154470261E-4]:1.003362100864E-1)[&rate=6.063586154470261E-4]:6.723405148923E-2)[&rate=6.063586154470261E-4]:9.849200764631E-1)[&rate=6.063586154470261E-4]:8.078708623555E-1)[&rate=6.063586154470261E-4]:1.825629524654E-1)[&rate=6.063586154470261E-4]:6.673172420563E-1,16[&rate=6.063586154470261E-4]:2.450146675235E0)[&rate=6.063586154470261E-4]:7.412729786822E-2)[&rate=6.063586154470261E-4]:4.615440714628E-2,(40[&rate=6.063586154470261E-4]:4.762766288339E-1,((97[&rate=6.063586154470261E-4]:3.711945422439E-1,(((2[&rate=6.063586154470261E-4]:7.707477473084E-1,((31[&rate=6.063586154470261E-4]:9.477389551087E-1,(26[&rate=6.063586154470261E-4]:7.390221774267E-1,(7[&rate=6.063586154470261E-4]:1.08603090422E-1,8[&rate=6.063586154470261E-4]:1.08603090422E-1)[&rate=6.063586154470261E-4]:5.235697719362E-1)[&rate=6.063586154470261E-4]:1.648811612436E-1)[&rate=6.063586154470261E-4]:1.018317631529E-2,(22[&rate=6.063586154470261E-4]:4.82804339366E-1,27[&rate=6.063586154470261E-4]:4.992426955304E-1)[&rate=6.063586154470261E-4]:4.203232715099E-1)[&rate=6.063586154470261E-4]:4.022287615853E-2)[&rate=6.063586154470261E-4]:1.508436511147E0,39[&rate=6.063586154470261E-4]:3.224584556262E-1)[&rate=6.063586154470261E-4]:1.088170797794E-1,146[&rate=6.063586154470261E-4]:5.514941146406E-1)[&rate=6.063586154470261E-4]:1.095725820443E-2)[&rate=6.063586154470261E-4]:1.700625874687E-2,((99[&rate=6.063586154470261E-4]:5.156197032237E-1,96[&rate=6.063586154470261E-4]:4.801005775408E-1)[&rate=6.063586154470261E-4]:6.451327665888E-2,(98[&rate=6.063586154470261E-4]:5.328459778452E-1,((100[&rate=6.063586154470261E-4]:2.524185769177E-1,94[&rate=6.063586154470261E-4]:2.524185769177E-1)[&rate=6.063586154470261E-4]:5.556821814757E-2,95[&rate=6.063586154470261E-4]:3.926862486173E-1)[&rate=6.063586154470261E-4]:1.510886909766E-1)[&rate=6.063586154470261E-4]:2.542907854009E-2)[&rate=6.063586154470261E-4]:2.937929651795E-2)[&rate=6.063586154470261E-4]:1.703757647693E-2)[&rate=6.063586154470261E-4]:8.65882529822E-3)[&rate=6.063586154470261E-4]:2.894775131665E-1)[&rate=6.063586154470261E-4]:5.4987949854E-1,(((((44[&rate=6.063586154470261E-4]:5.668281895554E-1,((47[&rate=6.063586154470261E-4]:5.269219106092E-1,((50[&rate=6.063586154470261E-4]:2.661953217464E-1,49[&rate=6.063586154470261E-4]:2.661953217464E-1)[&rate=6.063586154470261E-4]:1.716818887552E-1,51[&rate=6.063586154470261E-4]:4.433416913758E-1)[&rate=6.063586154470261E-4]:5.62578148619E-2)[&rate=6.063586154470261E-4]:3.814934508113E-2,((43[&rate=6.063586154470261E-4]:3.582341837517E-1,(48[&rate=6.063586154470261E-4]:1.496038776774E-1,(42[&rate=6.063586154470261E-4]:9.558487151882E-2,41[&rate=6.063586154470261E-4]:9.012039064456E-2)[&rate=6.063586154470261E-4]:1.576764003838E-2)[&rate=6.063586154470261E-4]:1.977013443258E-1)[&rate=6.063586154470261E-4]:1.451703694941E-3,46[&rate=6.063586154470261E-4]:3.596858874467E-1)[&rate=6.063586154470261E-4]:2.053853682436E-1)[&rate=6.063586154470261E-4]:7.221414739344E-3)[&rate=6.063586154470261E-4]:7.719957896682E-3,45[&rate=6.063586154470261E-4]:5.71815907015E-1)[&rate=6.063586154470261E-4]:1.935052423624E-1,(((((60[&rate=6.063586154470261E-4]:1.69959824729E-1,65[&rate=6.063586154470261E-4]:1.69959824729E-1)[&rate=6.063586154470261E-4]:4.408744518214E-2,64[&rate=6.063586154470261E-4]:3.647322014179E-1)[&rate=6.063586154470261E-4]:2.504989986346E-2,62[&rate=6.063586154470261E-4]:4.308779916924E-1)[&rate=6.063586154470261E-4]:2.527006061614E-1,(61[&rate=6.063586154470261E-4]:1.422108047089E-1,63[&rate=6.063586154470261E-4]:1.011149142979E-1)[&rate=6.063586154470261E-4]:5.413677931448E-1)[&rate=6.063586154470261E-4]:8.092383323577E-1,(((((130[&rate=6.063586154470261E-4]:4.928887766215E-2,131[&rate=6.063586154470261E-4]:5.20286036895E-2)[&rate=6.063586154470261E-4]:1.515599418656E-1,129[&rate=6.063586154470261E-4]:2.008488195278E-1)[&rate=6.063586154470261E-4]:3.289132463813E-3,132[&rate=6.063586154470261E-4]:2.068776780189E-1)[&rate=6.063586154470261E-4]:3.844835047918E-1,(118[&rate=6.063586154470261E-4]:6.289502422835E-1,69[&rate=6.063586154470261E-4]:6.399091463932E-1)[&rate=6.063586154470261E-4]:9.665751586976E-2)[&rate=6.063586154470261E-4]:6.416598003633E-1,128[&rate=6.063586154470261E-4]:1.227541531119E0)[&rate=6.063586154470261E-4]:1.255493716949E-1)[&rate=6.063586154470261E-4]:1.856264588546E-1)[&rate=6.063586154470261E-4]:3.997049929238E-2,((121[&rate=6.063586154470261E-4]:1.183969051494E0,127[&rate=6.063586154470261E-4]:1.625064941905E0)[&rate=6.063586154470261E-4]:8.964899274465E-1,36[&rate=6.063586154470261E-4]:1.006924145933E-3)[&rate=6.063586154470261E-4]:9.548915599324E-2)[&rate=6.063586154470261E-4]:5.569168703596E-3,35[&rate=6.063586154470261E-4]:5.548990637701E-2)[&rate=6.063586154470261E-4]:5.98131102017E-1)[&rate=6.063586154470261E-4]:2.391633152846E-1,(((((((135[&rate=6.063586154470261E-4]:2.246849320597E-1,(138[&rate=6.063586154470261E-4]:2.62256866179E-1,136[&rate=6.063586154470261E-4]:1.307500168638E-1)[&rate=6.063586154470261E-4]:1.624280658808E-1)[&rate=6.063586154470261E-4]:2.022109119584E-1,(119[&rate=6.063586154470261E-4]:6.590592222164E-1,120[&rate=6.063586154470261E-4]:5.631688112576E-1)[&rate=6.063586154470261E-4]:1.157818272811E-1)[&rate=6.063586154470261E-4]:1.393869471162E0,66[&rate=6.063586154470261E-4]:1.358338083312E-1)[&rate=6.063586154470261E-4]:4.077713974624E-2,(67[&rate=6.063586154470261E-4]:5.178782702613E-2,((123[&rate=6.063586154470261E-4]:1.83541867936E-1,124[&rate=6.063586154470261E-4]:1.808096274989E-1)[&rate=6.063586154470261E-4]:7.696161631671E-2,122[&rate=6.063586154470261E-4]:2.605034842527E-1)[&rate=6.063586154470261E-4]:2.925568931141E-1)[&rate=6.063586154470261E-4]:1.248231210513E-1)[&rate=6.063586154470261E-4]:5.429155232357E-2,126[&rate=6.063586154470261E-4]:1.478076690086E0)[&rate=6.063586154470261E-4]:5.895180333092E-1,(((57[&rate=6.063586154470261E-4]:4.008315483039E-1,((37[&rate=6.063586154470261E-4]:3.205537241063E-1,59[&rate=6.063586154470261E-4]:2.823023579861E-1)[&rate=6.063586154470261E-4]:9.159160168221E-2,((55[&rate=6.063586154470261E-4]:2.46083192809E-1,56[&rate=6.063586154470261E-4]:2.46083192809E-1)[&rate=6.063586154470261E-4]:5.473771861349E-2,(54[&rate=6.063586154470261E-4]:2.30234937457E-1,58[&rate=6.063586154470261E-4]:2.876119866374E-1)[&rate=6.063586154470261E-4]:4.053132915681E-2)[&rate=6.063586154470261E-4]:6.487632693419E-2)[&rate=6.063586154470261E-4]:2.420534819851E-2)[&rate=6.063586154470261E-4]:2.826236090904E-1,68[&rate=6.063586154470261E-4]:6.315425890883E-1)[&rate=6.063586154470261E-4]:5.113024842163E-1,(125[&rate=6.063586154470261E-4]:8.900249578121E-1,((((137[&rate=6.063586154470261E-4]:3.964894149124E-1,133[&rate=6.063586154470261E-4]:3.553935245014E-1)[&rate=6.063586154470261E-4]:4.329892109336E-2,134[&rate=6.063586154470261E-4]:3.685554592936E-1)[&rate=6.063586154470261E-4]:1.068771319317E0,((52[&rate=6.063586154470261E-4]:5.304423229164E-1,(103[&rate=6.063586154470261E-4]:5.954611464891E-1,(29[&rate=6.063586154470261E-4]:5.702854232128E-1,(5[&rate=6.063586154470261E-4]:4.670001237806E-2,12[&rate=6.063586154470261E-4]:8.505617676152E-2)[&rate=6.063586154470261E-4]:3.783799313828E-1)[&rate=6.063586154470261E-4]:2.580524356051E-1)[&rate=6.063586154470261E-4]:1.599274910988E0)[&rate=6.063586154470261E-4]:1.50420174494E-1,((((70[&rate=6.063586154470261E-4]:3.420132929232E-1,76[&rate=6.063586154470261E-4]:3.803694573067E-1)[&rate=6.063586154470261E-4]:7.479346745756E-4,74[&rate=6.063586154470261E-4]:3.811173919812E-1)[&rate=6.063586154470261E-4]:1.635198105138E-1,75[&rate=6.063586154470261E-4]:5.446372024951E-1)[&rate=6.063586154470261E-4]:1.481430100089E-1,((80[&rate=6.063586154470261E-4]:1.146441124786E-1,81[&rate=6.063586154470261E-4]:1.146441124786E-1)[&rate=6.063586154470261E-4]:2.361822995971E-1,(((73[&rate=6.063586154470261E-4]:2.879095273117E-1,77[&rate=6.063586154470261E-4]:2.82430075257E-1)[&rate=6.063586154470261E-4]:5.653525394418E-2,71[&rate=6.063586154470261E-4]:2.75951630571E-1)[&rate=6.063586154470261E-4]:3.842019847369E-2,(((78[&rate=6.063586154470261E-4]:4.530965306487E-2,72[&rate=6.063586154470261E-4]:2.339184484555E-2)[&rate=6.063586154470261E-4]:5.742029155556E-2,79[&rate=6.063586154470261E-4]:1.027299446204E-1)[&rate=6.063586154470261E-4]:9.790401789923E-2,82[&rate=6.063586154470261E-4]:2.088531406017E-1)[&rate=6.063586154470261E-4]:1.411351267991E-1)[&rate=6.063586154470261E-4]:1.727650083925E-2)[&rate=6.063586154470261E-4]:2.926387319351E-1)[&rate=6.063586154470261E-4]:7.263486222071E-1)[&rate=6.063586154470261E-4]:1.271849184439E-2)[&rate=6.063586154470261E-4]:1.588579662032E-2,53[&rate=6.063586154470261E-4]:7.012700645637E-1)[&rate=6.063586154470261E-4]:3.991374069096E-1)[&rate=6.063586154470261E-4]:4.194867821593E-1)[&rate=6.063586154470261E-4]:2.25296098178E-1)[&rate=6.063586154470261E-4]:6.58045160528E-2,(32[&rate=6.063586154470261E-4]:1.818460855354E-4,34[&rate=6.063586154470261E-4]:2.209965430462E-2)[&rate=6.063586154470261E-4]:1.11169682837E-3)[&rate=6.063586154470261E-4]:6.55927391556E-3)[&rate=6.063586154470261E-4]:8.385251593637E-2,33[&rate=6.063586154470261E-4]:9.718478482055E-2);
tree STATE_69480000 [&joint=-20985.96186210357,lnP=-20985.96186210357] = [&R] ((34[&rate=5.494502090961042E-4]:3.175933168527E-2,(32[&rate=5.494502090961042E-4]:3.492651020542E-3,(((67[&rate=5.494502090961042E-4]:5.215198550715E-1,(122[&rate=5.494502090961042E-4]:5.512711159405E-1,(124[&rate=5.494502090961042E-4]:8.033613087091E-2,123[&rate=5.494502090961042E-4]:8.306837130803E-2)[&rate=5.494502090961042E-4]:4.682027446325E-1)[&rate=5.494502090961042E-4]:4.715212894717E-1)[&rate=5.494502090961042E-4]:1.005786540012E-1,(((120[&rate=5.494502090961042E-4]:7.297997831647E-1,(135[&rate=5.494502090961042E-4]:1.537648958091E-1,(138[&rate=5.494502090961042E-4]:1.509487864619E-1,136[&rate=5.494502090961042E-4]:1.944193714673E-2)[&rate=5.494502090961042E-4]:2.028161093473E-1)[&rate=5.494502090961042E-4]:3.239800928351E-1)[&rate=5.494502090961042E-4]:9.012934587198E-1,(126[&rate=5.494502090961042E-4]:9.376525932211E-1,119[&rate=5.494502090961042E-4]:1.723355115865E0)[&rate=5.494502090961042E-4]:3.628536978589E-3)[&rate=5.494502090961042E-4]:7.607583868124E-1,66[&rate=5.494502090961042E-4]:4.548653273271E-1)[&rate=5.494502090961042E-4]:1.672331817456E-1)[&rate=5.494502090961042E-4]:2.206180435372E-1,(((38[&rate=5.494502090961042E-4]:8.790978794002E-1,((((96[&rate=5.494502090961042E-4]:6.303386764732E-1,99[&rate=5.494502090961042E-4]:6.658578021561E-1)[&rate=5.494502090961042E-4]:7.186333240675E-2,(98[&rate=5.494502090961042E-4]:7.023066155105E-1,((101[&rate=5.494502090961042E-4]:9.406552332305E-1,((((102[&rate=5.494502090961042E-4]:1.549156926123E-1,(((28[&rate=5.494502090961042E-4]:4.778225109601E-1,21[&rate=5.494502090961042E-4]:4.531649767136E-1)[&rate=5.494502090961042E-4]:4.128222388109E-1,1[&rate=5.494502090961042E-4]:1.043433799081E-1)[&rate=5.494502090961042E-4]:1.14682812376E-1,24[&rate=5.494502090961042E-4]:9.998481100922E-1)[&rate=5.494502090961042E-4]:3.167114181364E-1)[&rate=5.494502090961042E-4]:1.426980254801E-2,((11[&rate=5.494502090961042E-4]:4.859460363667E-1,((25[&rate=5.494502090961042E-4]:3.884368294785E-1,20[&rate=5.494502090961042E-4]:3.692587472868E-1)[&rate=5.494502090961042E-4]:8.492404932461E-2,23[&rate=5.494502090961042E-4]:4.624019746935E-1)[&rate=5.494502090961042E-4]:1.084755685225E-1)[&rate=5.494502090961042E-4]:3.732246992903E-2,140[&rate=5.494502090961042E-4]:5.04090424104E-1)[&rate=5.494502090961042E-4]:7.11670413522E-1)[&rate=5.494502090961042E-4]:7.533953373937E-2,((((17[&rate=5.494502090961042E-4]:5.40089069591E-1,14[&rate=5.494502090961042E-4]:5.017329052073E-1)[&rate=5.494502090961042E-4]:4.23084966497E-1,(((4[&rate=5.494502090961042E-4]:2.714097834979E-1,30[&rate=5.494502090961042E-4]:4.440125232239E-1)[&rate=5.494502090961042E-4]:4.548030822462E-1,((9[&rate=5.494502090961042E-4]:6.376725634731E-1,113[&rate=5.494502090961042E-4]:6.458917415552E-1)[&rate=5.494502090961042E-4]:1.219679095908E-1,117[&rate=5.494502090961042E-4]:7.705993771736E-1)[&rate=5.494502090961042E-4]:1.588746117326E-2)[&rate=5.494502090961042E-4]:9.864272247516E-2,(105[&rate=5.494502090961042E-4]:5.148890055698E-1,110[&rate=5.494502090961042E-4]:5.368068137888E-1)[&rate=5.494502090961042E-4]:3.401035689509E-1)[&rate=5.494502090961042E-4]:4.242803690983E-2)[&rate=5.494502090961042E-4]:2.463567203775E-1,(((148[&rate=5.494502090961042E-4]:3.696896484515E-1,143[&rate=5.494502090961042E-4]:3.669499224241E-1)[&rate=5.494502090961042E-4]:4.517283779608E-1,(((104[&rate=5.494502090961042E-4]:3.56279848888E-1,106[&rate=5.494502090961042E-4]:3.56279848888E-1)[&rate=5.494502090961042E-4]:6.535058024014E-2,(139[&rate=5.494502090961042E-4]:5.161332364791E-1,111[&rate=5.494502090961042E-4]:3.407907707257E-1)[&rate=5.494502090961042E-4]:9.727801456685E-2)[&rate=5.494502090961042E-4]:1.413155427963E-1,116[&rate=5.494502090961042E-4]:5.026719993217E-1)[&rate=5.494502090961042E-4]:2.803898627069E-1)[&rate=5.494502090961042E-4]:1.602686932267E-1,(((19[&rate=5.494502090961042E-4]:6.131680474947E-1,13[&rate=5.494502090961042E-4]:5.748118831111E-1)[&rate=5.494502090961042E-4]:3.7573249282E-1,115[&rate=5.494502090961042E-4]:8.683525951092E-1)[&rate=5.494502090961042E-4]:3.669524024715E-2,((109[&rate=5.494502090961042E-4]:4.263600412785E-1,((114[&rate=5.494502090961042E-4]:3.043921621791E-1,112[&rate=5.494502090961042E-4]:3.865839430009E-1)[&rate=5.494502090961042E-4]:1.204481643172E-2,107[&rate=5.494502090961042E-4]:3.767109512136E-1)[&rate=5.494502090961042E-4]:3.047100787316E-2)[&rate=5.494502090961042E-4]:1.237138899169E-1,108[&rate=5.494502090961042E-4]:5.281561229763E-1)[&rate=5.494502090961042E-4]:4.344259589554E-1)[&rate=5.494502090961042E-4]:3.828271989901E-2)[&rate=5.494502090961042E-4]:1.456522560045E-1)[&rate=5.494502090961042E-4]:1.374360550618E-1,((145[&rate=5.494502090961042E-4]:8.690367539144E-2,(144[&rate=5.494502090961042E-4]:2.311924620031E-2,141[&rate=5.494502090961042E-4]:2.585897222767E-2)[&rate=5.494502090961042E-4]:5.830497713618E-2)[&rate=5.494502090961042E-4]:2.173579086939E-1,142[&rate=5.494502090961042E-4]:3.042615840853E-1)[&rate=5.494502090961042E-4]:1.176951802784E0)[&rate=5.494502090961042E-4]:9.886984495694E-3)[&rate=5.494502090961042E-4]:1.511772977163E-1,((((10[&rate=5.494502090961042E-4]:2.813819801945E-1,15[&rate=5.494502090961042E-4]:3.197381445779E-1)[&rate=5.494502090961042E-4]:2.963267388555E-1,(6[&rate=5.494502090961042E-4]:5.078663192554E-1,18[&rate=5.494502090961042E-4]:5.708800178856E-1)[&rate=5.494502090961042E-4]:5.340404363015E-2)[&rate=5.494502090961042E-4]:1.48269864581E-1,3[&rate=5.494502090961042E-4]:6.574854329461E-1)[&rate=5.494502090961042E-4]:4.095759372385E-1,(((85[&rate=5.494502090961042E-4]:5.31348999371E-2,83[&rate=5.494502090961042E-4]:5.31348999371E-2)[&rate=5.494502090961042E-4]:8.460655804469E-2,(88[&rate=5.494502090961042E-4]:7.534028979503E-2,89[&rate=5.494502090961042E-4]:8.903891993204E-2)[&rate=5.494502090961042E-4]:6.240116818677E-2)[&rate=5.494502090961042E-4]:1.368371865803E-1,((86[&rate=5.494502090961042E-4]:8.38340211612E-2,(93[&rate=5.494502090961042E-4]:9.309776135164E-2,84[&rate=5.494502090961042E-4]:7.939913121462E-2)[&rate=5.494502090961042E-4]:4.434889946574E-3)[&rate=5.494502090961042E-4]:6.395727127307E-2,(((90[&rate=5.494502090961042E-4]:9.949673993595E-2,91[&rate=5.494502090961042E-4]:9.949673993595E-2)[&rate=5.494502090961042E-4]:3.662668668204E-2,92[&rate=5.494502090961042E-4]:1.36123426618E-1)[&rate=5.494502090961042E-4]:2.226452307509E-2,87[&rate=5.494502090961042E-4]:1.446893195561E-1)[&rate=5.494502090961042E-4]:3.101972878203E-3)[&rate=5.494502090961042E-4]:1.267873521278E-1)[&rate=5.494502090961042E-4]:1.33220875302E0)[&rate=5.494502090961042E-4]:3.25901230404E-1)[&rate=5.494502090961042E-4]:5.504323586695E-1)[&rate=5.494502090961042E-4]:5.829821177153E-1,(97[&rate=5.494502090961042E-4]:4.435205930828E-1,((100[&rate=5.494502090961042E-4]:1.552545125187E-1,94[&rate=5.494502090961042E-4]:1.552545125187E-1)[&rate=5.494502090961042E-4]:2.456772360118E-1,95[&rate=5.494502090961042E-4]:4.856312020825E-1)[&rate=5.494502090961042E-4]:1.682719046615E-1)[&rate=5.494502090961042E-4]:3.591434750313E-2)[&rate=5.494502090961042E-4]:2.341812301217E-2)[&rate=5.494502090961042E-4]:1.355659555507E-2)[&rate=5.494502090961042E-4]:9.892458066486E-2,((147[&rate=5.494502090961042E-4]:5.641398918625E-1,(((2[&rate=5.494502090961042E-4]:8.625020238712E-1,((26[&rate=5.494502090961042E-4]:5.325962788253E-1,(7[&rate=5.494502090961042E-4]:1.998442338972E-1,8[&rate=5.494502090961042E-4]:1.998442338972E-1)[&rate=5.494502090961042E-4]:2.259027298596E-1)[&rate=5.494502090961042E-4]:1.58760561003E-1,((22[&rate=5.494502090961042E-4]:3.816770985542E-1,27[&rate=5.494502090961042E-4]:3.981154547186E-1)[&rate=5.494502090961042E-4]:1.993085709212E-1,31[&rate=5.494502090961042E-4]:6.357801900235E-1)[&rate=5.494502090961042E-4]:9.941226624314E-2)[&rate=5.494502090961042E-4]:3.547068278786E-1)[&rate=5.494502090961042E-4]:1.491894872528E0,16[&rate=5.494502090961042E-4]:2.483164019687E0)[&rate=5.494502090961042E-4]:1.375453316811E-2,146[&rate=5.494502090961042E-4]:5.316442059732E-1)[&rate=5.494502090961042E-4]:9.533721594388E-2)[&rate=5.494502090961042E-4]:1.654480296766E-1,39[&rate=5.494502090961042E-4]:6.722108723588E-1)[&rate=5.494502090961042E-4]:1.416161882539E-2)[&rate=5.494502090961042E-4]:3.29308295747E-2,40[&rate=5.494502090961042E-4]:7.193033207589E-1)[&rate=5.494502090961042E-4]:2.281005695704E-1)[&rate=5.494502090961042E-4]:2.777099273357E-1,((((121[&rate=5.494502090961042E-4]:1.852936582094E0,127[&rate=5.494502090961042E-4]:2.294032472505E0)[&rate=5.494502090961042E-4]:3.28895604496E-1,35[&rate=5.494502090961042E-4]:5.580478933015E-2)[&rate=5.494502090961042E-4]:4.554786804902E-2,36[&rate=5.494502090961042E-4]:1.479279998449E-1)[&rate=5.494502090961042E-4]:1.903715166242E-1,((45[&rate=5.494502090961042E-4]:8.298125660057E-1,(((47[&rate=5.494502090961042E-4]:4.365525470782E-1,44[&rate=5.494502090961042E-4]:4.310880662039E-1)[&rate=5.494502090961042E-4]:1.60452531226E-1,(50[&rate=5.494502090961042E-4]:2.70051521636E-1,49[&rate=5.494502090961042E-4]:2.70051521636E-1)[&rate=5.494502090961042E-4]:2.941666714225E-1)[&rate=5.494502090961042E-4]:6.764090086953E-2,(51[&rate=5.494502090961042E-4]:6.356392041252E-1,(43[&rate=5.494502090961042E-4]:5.164656269593E-1,(((48[&rate=5.494502090961042E-4]:2.882440783885E-1,42[&rate=5.494502090961042E-4]:2.499927122683E-1)[&rate=5.494502090961042E-4]:4.773609740464E-2,41[&rate=5.494502090961042E-4]:2.922643287987E-1)[&rate=5.494502090961042E-4]:1.637520105637E-1,46[&rate=5.494502090961042E-4]:5.106611481053E-1)[&rate=5.494502090961042E-4]:5.804478854015E-3)[&rate=5.494502090961042E-4]:1.464959815374E-1)[&rate=5.494502090961042E-4]:1.684370677006E-3)[&rate=5.494502090961042E-4]:1.733633081434E-1)[&rate=5.494502090961042E-4]:1.842666959056E-1,((118[&rate=5.494502090961042E-4]:1.256680231623E0,(((130[&rate=5.494502090961042E-4]:1.173271285364E-1,131[&rate=5.494502090961042E-4]:1.200668545638E-1)[&rate=5.494502090961042E-4]:7.841955238227E-2,(132[&rate=5.494502090961042E-4]:1.79381190807E-2,129[&rate=5.494502090961042E-4]:1.519839305334E-2)[&rate=5.494502090961042E-4]:1.805482878654E-1)[&rate=5.494502090961042E-4]:7.630766939731E-1,69[&rate=5.494502090961042E-4]:1.106768580371E0)[&rate=5.494502090961042E-4]:1.608705553609E-1)[&rate=5.494502090961042E-4]:6.637139846166E-1,(128[&rate=5.494502090961042E-4]:1.405809483616E0,((((64[&rate=5.494502090961042E-4]:4.621011829172E-2,62[&rate=5.494502090961042E-4]:8.730600870276E-2)[&rate=5.494502090961042E-4]:1.603202021544E-1,60[&rate=5.494502090961042E-4]:5.584538893944E-2)[&rate=5.494502090961042E-4]:1.330675620304E-1,65[&rate=5.494502090961042E-4]:1.889129509698E-1)[&rate=5.494502090961042E-4]:2.483305336794E-1,(61[&rate=5.494502090961042E-4]:8.225465339679E-2,63[&rate=5.494502090961042E-4]:4.115876298575E-2)[&rate=5.494502090961042E-4]:5.467696531701E-1)[&rate=5.494502090961042E-4]:9.165112044463E-1)[&rate=5.494502090961042E-4]:3.748587052261E-1)[&rate=5.494502090961042E-4]:6.807285360658E-3)[&rate=5.494502090961042E-4]:3.301582308839E-2)[&rate=5.494502090961042E-4]:2.627181862171E-1)[&rate=5.494502090961042E-4]:2.605472595938E-1,(((((75[&rate=5.494502090961042E-4]:4.91020255788E-1,((76[&rate=5.494502090961042E-4]:3.495331254665E-1,74[&rate=5.494502090961042E-4]:3.495331254665E-1)[&rate=5.494502090961042E-4]:1.069826393987E-2,70[&rate=5.494502090961042E-4]:3.218752250229E-1)[&rate=5.494502090961042E-4]:1.307888663816E-1)[&rate=5.494502090961042E-4]:1.497955347405E-1,((((80[&rate=5.494502090961042E-4]:6.178524841007E-2,81[&rate=5.494502090961042E-4]:6.178524841007E-2)[&rate=5.494502090961042E-4]:2.528855811359E-1,73[&rate=5.494502090961042E-4]:3.63985898039E-1)[&rate=5.494502090961042E-4]:1.32894758222E-2,(((78[&rate=5.494502090961042E-4]:7.575149689445E-2,72[&rate=5.494502090961042E-4]:5.383368867514E-2)[&rate=5.494502090961042E-4]:2.21624633307E-1,(79[&rate=5.494502090961042E-4]:4.006681107919E-2,71[&rate=5.494502090961042E-4]:1.266955080516E-2)[&rate=5.494502090961042E-4]:2.573093191222E-1)[&rate=5.494502090961042E-4]:1.063288306785E-2,82[&rate=5.494502090961042E-4]:3.162281913513E-1)[&rate=5.494502090961042E-4]:2.817047018115E-2)[&rate=5.494502090961042E-4]:5.033841674653E-2,77[&rate=5.494502090961042E-4]:4.221343385531E-1)[&rate=5.494502090961042E-4]:2.132019999207E-1)[&rate=5.494502090961042E-4]:9.142568502142E-1,(52[&rate=5.494502090961042E-4]:7.361108146803E-1,((103[&rate=5.494502090961042E-4]:1.005393176109E0,(29[&rate=5.494502090961042E-4]:5.153055826864E-1,(5[&rate=5.494502090961042E-4]:2.667743574395E-1,12[&rate=5.494502090961042E-4]:3.051305218229E-1)[&rate=5.494502090961042E-4]:1.03325745795E-1)[&rate=5.494502090961042E-4]:7.229643057514E-1)[&rate=5.494502090961042E-4]:1.342486049679E0,((134[&rate=5.494502090961042E-4]:4.55816026849E-1,133[&rate=5.494502090961042E-4]:4.859530131502E-1)[&rate=5.494502090961042E-4]:2.282650629127E-3,137[&rate=5.494502090961042E-4]:5.293315541903E-1)[&rate=5.494502090961042E-4]:9.692326031047E-1)[&rate=5.494502090961042E-4]:5.252532345308E-2)[&rate=5.494502090961042E-4]:8.069548876172E-2)[&rate=5.494502090961042E-4]:3.07986665237E-2,53[&rate=5.494502090961042E-4]:8.394082486543E-1)[&rate=5.494502090961042E-4]:8.514770720739E-1,(((((54[&rate=5.494502090961042E-4]:2.986304378268E-1,37[&rate=5.494502090961042E-4]:3.751331700672E-1)[&rate=5.494502090961042E-4]:1.124824556311E-1,(57[&rate=5.494502090961042E-4]:3.002229233899E-1,(58[&rate=5.494502090961042E-4]:3.063823560915E-1,59[&rate=5.494502090961042E-4]:2.872566730313E-1)[&rate=5.494502090961042E-4]:1.02340099214E-2)[&rate=5.494502090961042E-4]:1.518735766253E-1)[&rate=5.494502090961042E-4]:1.536662397881E-2,(55[&rate=5.494502090961042E-4]:3.247069306136E-1,56[&rate=5.494502090961042E-4]:3.247069306136E-1)[&rate=5.494502090961042E-4]:1.318272316317E-1)[&rate=5.494502090961042E-4]:3.472875254597E-1,68[&rate=5.494502090961042E-4]:7.628380811477E-1)[&rate=5.494502090961042E-4]:3.084955207822E-1,125[&rate=5.494502090961042E-4]:1.238000268597E0)[&rate=5.494502090961042E-4]:2.425025384704E-1)[&rate=5.494502090961042E-4]:4.887411718623E-2)[&rate=5.494502090961042E-4]:2.77269327956E-2)[&rate=5.494502090961042E-4]:4.570760525987E-2)[&rate=5.494502090961042E-4]:6.348872445645E-3)[&rate=5.494502090961042E-4]:1.787134185267E-2,33[&rate=5.494502090961042E-4]:3.319231737357E-2);
tree STATE_69570000 [&joint=-20988.67423591362,lnP=-20988.67423591362] = [&R] (((125[&rate=4.638554602276417E-4]:1.146027130985E0,((53[&rate=4.638554602276417E-4]:7.930162317229E-1,((((74[&rate=4.638554602276417E-4]:4.288097397898E-1,76[&rate=4.638554602276417E-4]:4.288097397898E-1)[&rate=4.638554602276417E-4]:3.024639463418E-2,70[&rate=4.638554602276417E-4]:4.206999700405E-1)[&rate=4.638554602276417E-4]:7.179797370237E-2,75[&rate=4.638554602276417E-4]:5.308541081263E-1)[&rate=4.638554602276417E-4]:3.492588889286E-1,(((71[&rate=4.638554602276417E-4]:2.878986552278E-1,79[&rate=4.638554602276417E-4]:3.152959155018E-1)[&rate=4.638554602276417E-4]:2.20257911706E-1,(82[&rate=4.638554602276417E-4]:5.102489703122E-1,(72[&rate=4.638554602276417E-4]:3.128505175355E-1,78[&rate=4.638554602276417E-4]:3.347683257549E-1)[&rate=4.638554602276417E-4]:1.672614664753E-1)[&rate=4.638554602276417E-4]:3.352403497771E-2)[&rate=4.638554602276417E-4]:4.543135525324E-2,(77[&rate=4.638554602276417E-4]:5.613567229413E-1,(73[&rate=4.638554602276417E-4]:3.615291675425E-1,(80[&rate=4.638554602276417E-4]:1.289040705237E-1,81[&rate=4.638554602276417E-4]:1.289040705237E-1)[&rate=4.638554602276417E-4]:1.833100285257E-1)[&rate=4.638554602276417E-4]:2.053070074536E-1)[&rate=4.638554602276417E-4]:5.524489787583E-2)[&rate=4.638554602276417E-4]:2.58031924183E-1)[&rate=4.638554602276417E-4]:6.593662932801E-1)[&rate=4.638554602276417E-4]:2.374642586242E-1,((((133[&rate=4.638554602276417E-4]:3.876212709213E-1,134[&rate=4.638554602276417E-4]:3.574842846201E-1)[&rate=4.638554602276417E-4]:2.039822930953E-2,137[&rate=4.638554602276417E-4]:4.491153906418E-1)[&rate=4.638554602276417E-4]:9.357244984438E-1,52[&rate=4.638554602276417E-4]:5.698612230177E-1)[&rate=4.638554602276417E-4]:2.423996472687E-1,(103[&rate=4.638554602276417E-4]:7.393287183054E-1,(29[&rate=4.638554602276417E-4]:7.142391761333E-1,(5[&rate=4.638554602276417E-4]:4.41711374671E-1,12[&rate=4.638554602276417E-4]:4.800675390544E-1)[&rate=4.638554602276417E-4]:1.273223220103E-1)[&rate=4.638554602276417E-4]:2.579662545009E-1)[&rate=4.638554602276417E-4]:1.737225886542E0)[&rate=4.638554602276417E-4]:2.264163413721E-1)[&rate=4.638554602276417E-4]:3.259291542988E-1)[&rate=4.638554602276417E-4]:3.528400725015E-1,((57[&rate=4.638554602276417E-4]:6.766647302503E-1,((56[&rate=4.638554602276417E-4]:4.647878408521E-1,55[&rate=4.638554602276417E-4]:4.647878408521E-1)[&rate=4.638554602276417E-4]:3.712920553327E-2,(((59[&rate=4.638554602276417E-4]:2.459601126843E-1,58[&rate=4.638554602276417E-4]:2.650857957444E-1)[&rate=4.638554602276417E-4]:6.151540105839E-2,54[&rate=4.638554602276417E-4]:2.692241476224E-1)[&rate=4.638554602276417E-4]:1.926168621531E-1,37[&rate=4.638554602276417E-4]:5.38343742016E-1)[&rate=4.638554602276417E-4]:1.002139180127E-2)[&rate=4.638554602276417E-4]:1.638187221162E-1)[&rate=4.638554602276417E-4]:5.459280848062E-2,68[&rate=4.638554602276417E-4]:6.793449704249E-1)[&rate=4.638554602276417E-4]:6.528555663946E-1)[&rate=4.638554602276417E-4]:3.363885312824E-1,((33[&rate=4.638554602276417E-4]:2.385021300623E-2,(32[&rate=4.638554602276417E-4]:1.066876211615E-2,((38[&rate=4.638554602276417E-4]:1.025548433601E0,((146[&rate=4.638554602276417E-4]:9.397653632177E-1,((((2[&rate=4.638554602276417E-4]:1.469212162141E0,(31[&rate=4.638554602276417E-4]:1.009347307571E0,((22[&rate=4.638554602276417E-4]:6.991439645739E-1,27[&rate=4.638554602276417E-4]:7.155823207382E-1)[&rate=4.638554602276417E-4]:1.9098482126E-1,((7[&rate=4.638554602276417E-4]:1.740409845198E-1,8[&rate=4.638554602276417E-4]:1.740409845198E-1)[&rate=4.638554602276417E-4]:2.99746951051E-1,26[&rate=4.638554602276417E-4]:5.806372506393E-1)[&rate=4.638554602276417E-4]:3.204504393042E-1)[&rate=4.638554602276417E-4]:6.442400118923E-2)[&rate=4.638554602276417E-4]:6.872621148443E-1)[&rate=4.638554602276417E-4]:1.17896918662E0,((40[&rate=4.638554602276417E-4]:5.129377320744E-1,147[&rate=4.638554602276417E-4]:5.703147812547E-1)[&rate=4.638554602276417E-4]:2.009197117353E-2,16[&rate=4.638554602276417E-4]:2.618522629365E0)[&rate=4.638554602276417E-4]:1.584258426841E-1)[&rate=4.638554602276417E-4]:1.21038170704E-1,(97[&rate=4.638554602276417E-4]:6.980573896805E-1,(101[&rate=4.638554602276417E-4]:1.128169394392E0,(((3[&rate=4.638554602276417E-4]:7.786731904038E-1,(((88[&rate=4.638554602276417E-4]:1.150160517006E-1,89[&rate=4.638554602276417E-4]:1.287146818376E-1)[&rate=4.638554602276417E-4]:1.138141386705E-1,87[&rate=4.638554602276417E-4]:2.288301903711E-1)[&rate=4.638554602276417E-4]:8.663301434589E-2,(((86[&rate=4.638554602276417E-4]:1.320624716357E-1,(84[&rate=4.638554602276417E-4]:1.000596062764E-1,(83[&rate=4.638554602276417E-4]:7.917519455915E-2,93[&rate=4.638554602276417E-4]:9.287382469616E-2)[&rate=4.638554602276417E-4]:2.088441171722E-2)[&rate=4.638554602276417E-4]:3.200286535936E-2)[&rate=4.638554602276417E-4]:3.242375329484E-2,85[&rate=4.638554602276417E-4]:1.644862249306E-1)[&rate=4.638554602276417E-4]:9.248722158683E-2,((90[&rate=4.638554602276417E-4]:7.739999879357E-2,91[&rate=4.638554602276417E-4]:7.739999879357E-2)[&rate=4.638554602276417E-4]:2.403538414255E-2,92[&rate=4.638554602276417E-4]:1.014353829361E-1)[&rate=4.638554602276417E-4]:1.692366937183E-1)[&rate=4.638554602276417E-4]:5.848975819955E-2)[&rate=4.638554602276417E-4]:1.002936013084E0)[&rate=4.638554602276417E-4]:9.993433405918E-2,(18[&rate=4.638554602276417E-4]:8.314191566558E-1,((10[&rate=4.638554602276417E-4]:3.120346474367E-1,15[&rate=4.638554602276417E-4]:3.503908118202E-1)[&rate=4.638554602276417E-4]:1.578140849358E-1,6[&rate=4.638554602276417E-4]:4.534103762082E-1)[&rate=4.638554602276417E-4]:3.149950818175E-1)[&rate=4.638554602276417E-4]:1.622568609578E-1)[&rate=4.638554602276417E-4]:7.06032123899E-1,(((((25[&rate=4.638554602276417E-4]:2.346943686594E-1,20[&rate=4.638554602276417E-4]:2.155162864677E-1)[&rate=4.638554602276417E-4]:4.749259557935E-1,23[&rate=4.638554602276417E-4]:6.986614203433E-1)[&rate=4.638554602276417E-4]:3.255160820427E-1,(140[&rate=4.638554602276417E-4]:6.653730660775E-1,11[&rate=4.638554602276417E-4]:6.845511482692E-1)[&rate=4.638554602276417E-4]:2.546948472675E-1)[&rate=4.638554602276417E-4]:3.930695757924E-1,((24[&rate=4.638554602276417E-4]:9.24590401967E-1,(1[&rate=4.638554602276417E-4]:5.385314831175E-2,(28[&rate=4.638554602276417E-4]:8.071247221899E-1,21[&rate=4.638554602276417E-4]:7.824671879434E-1)[&rate=4.638554602276417E-4]:3.302979598483E-2)[&rate=4.638554602276417E-4]:8.991533584703E-2)[&rate=4.638554602276417E-4]:3.55896392292E-1,102[&rate=4.638554602276417E-4]:1.188429586426E-1)[&rate=4.638554602276417E-4]:1.47719188029E-1)[&rate=4.638554602276417E-4]:1.824711401659E-1,((((141[&rate=4.638554602276417E-4]:1.141311695613E-1,145[&rate=4.638554602276417E-4]:1.168708955889E-1)[&rate=4.638554602276417E-4]:1.712579871818E-1,144[&rate=4.638554602276417E-4]:2.826494307157E-1)[&rate=4.638554602276417E-4]:3.77377752675E-1,142[&rate=4.638554602276417E-4]:6.655066354457E-1)[&rate=4.638554602276417E-4]:1.024553477415E0,(((((108[&rate=4.638554602276417E-4]:6.270011491E-1,((107[&rate=4.638554602276417E-4]:3.774431329724E-1,109[&rate=4.638554602276417E-4]:3.966212151641E-1)[&rate=4.638554602276417E-4]:2.038612075699E-1,(112[&rate=4.638554602276417E-4]:3.726899696521E-1,114[&rate=4.638554602276417E-4]:2.904981888303E-1)[&rate=4.638554602276417E-4]:2.305321791093E-1)[&rate=4.638554602276417E-4]:4.843653458497E-2)[&rate=4.638554602276417E-4]:2.512551311832E-1,(115[&rate=4.638554602276417E-4]:5.627181243852E-1,(19[&rate=4.638554602276417E-4]:5.041346182828E-1,13[&rate=4.638554602276417E-4]:4.657784538991E-1)[&rate=4.638554602276417E-4]:1.791314513079E-1)[&rate=4.638554602276417E-4]:2.580039093226E-1)[&rate=4.638554602276417E-4]:3.600651697706E-2,((148[&rate=4.638554602276417E-4]:3.582263704613E-1,143[&rate=4.638554602276417E-4]:3.55486644434E-1)[&rate=4.638554602276417E-4]:4.367078975106E-1,((139[&rate=4.638554602276417E-4]:5.544421785887E-1,104[&rate=4.638554602276417E-4]:3.626613566709E-1)[&rate=4.638554602276417E-4]:7.44488779571E-2,(106[&rate=4.638554602276417E-4]:5.056878652776E-2,111[&rate=4.638554602276417E-4]:6.700714269213E-2)[&rate=4.638554602276417E-4]:3.865414481003E-1)[&rate=4.638554602276417E-4]:3.797418415629E-1)[&rate=4.638554602276417E-4]:1.001504470966E-1)[&rate=4.638554602276417E-4]:1.443447038529E-2,116[&rate=4.638554602276417E-4]:8.711630210701E-1)[&rate=4.638554602276417E-4]:3.098578567845E-1,(((17[&rate=4.638554602276417E-4]:4.888928803755E-1,14[&rate=4.638554602276417E-4]:4.505367159918E-1)[&rate=4.638554602276417E-4]:3.993345990635E-1,((9[&rate=4.638554602276417E-4]:6.81301785259E-1,117[&rate=4.638554602276417E-4]:6.922606893686E-1)[&rate=4.638554602276417E-4]:4.66797340609E-2,(4[&rate=4.638554602276417E-4]:3.968986048393E-1,30[&rate=4.638554602276417E-4]:5.695013445653E-1)[&rate=4.638554602276417E-4]:2.817678459875E-1)[&rate=4.638554602276417E-4]:1.136706176534E-1)[&rate=4.638554602276417E-4]:6.606515364189E-2,(113[&rate=4.638554602276417E-4]:8.269621308196E-1,(105[&rate=4.638554602276417E-4]:5.709487388608E-1,110[&rate=4.638554602276417E-4]:5.928665470799E-1)[&rate=4.638554602276417E-4]:2.28616131685E-1)[&rate=4.638554602276417E-4]:8.89743378776E-2)[&rate=4.638554602276417E-4]:3.472761899792E-1)[&rate=4.638554602276417E-4]:2.542447144575E-1)[&rate=4.638554602276417E-4]:5.548516443084E-3)[&rate=4.638554602276417E-4]:1.383460875518E-1)[&rate=4.638554602276417E-4]:5.462694720573E-1)[&rate=4.638554602276417E-4]:6.140904056488E-1)[&rate=4.638554602276417E-4]:4.339807558943E-2)[&rate=4.638554602276417E-4]:3.699196162172E-3,39[&rate=4.638554602276417E-4]:8.161929127983E-1)[&rate=4.638554602276417E-4]:3.353871184548E-3)[&rate=4.638554602276417E-4]:4.352421975883E-2,((98[&rate=4.638554602276417E-4]:8.637326312368E-1,((100[&rate=4.638554602276417E-4]:3.155321446399E-1,94[&rate=4.638554602276417E-4]:3.155321446399E-1)[&rate=4.638554602276417E-4]:2.721185230042E-1,95[&rate=4.638554602276417E-4]:6.723501211961E-1)[&rate=4.638554602276417E-4]:2.023114717895E-1)[&rate=4.638554602276417E-4]:1.988586149341E-2,(99[&rate=4.638554602276417E-4]:7.167198976807E-1,96[&rate=4.638554602276417E-4]:6.812007719978E-1)[&rate=4.638554602276417E-4]:1.887565185468E-1)[&rate=4.638554602276417E-4]:1.078678115577E-1)[&rate=4.638554602276417E-4]:2.30783440788E-1)[&rate=4.638554602276417E-4]:1.85768401638E-1,((36[&rate=4.638554602276417E-4]:1.537435348215E-1,((121[&rate=4.638554602276417E-4]:2.100985278027E0,127[&rate=4.638554602276417E-4]:2.542081168438E0)[&rate=4.638554602276417E-4]:7.765858725357E-2,35[&rate=4.638554602276417E-4]:5.261646802081E-2)[&rate=4.638554602276417E-4]:5.455172433491E-2)[&rate=4.638554602276417E-4]:3.352266514414E-1,(((((((48[&rate=4.638554602276417E-4]:4.693809349324E-1,41[&rate=4.638554602276417E-4]:4.256650879379E-1)[&rate=4.638554602276417E-4]:1.061747775731E-1,42[&rate=4.638554602276417E-4]:5.373043463852E-1)[&rate=4.638554602276417E-4]:2.247254699039E-2,46[&rate=4.638554602276417E-4]:6.089572212443E-1)[&rate=4.638554602276417E-4]:1.234843613403E-1,43[&rate=4.638554602276417E-4]:7.324415825846E-1)[&rate=4.638554602276417E-4]:1.335761792206E-1,(51[&rate=4.638554602276417E-4]:8.178334144117E-1,(50[&rate=4.638554602276417E-4]:6.502244077657E-1,49[&rate=4.638554602276417E-4]:6.502244077657E-1)[&rate=4.638554602276417E-4]:1.621445257717E-1)[&rate=4.638554602276417E-4]:2.086194302208E-2)[&rate=4.638554602276417E-4]:4.071244585996E-2,(45[&rate=4.638554602276417E-4]:7.61624496927E-1,(47[&rate=4.638554602276417E-4]:3.783222836353E-1,44[&rate=4.638554602276417E-4]:3.72857802761E-1)[&rate=4.638554602276417E-4]:3.914989346031E-1)[&rate=4.638554602276417E-4]:1.369089894268E-1)[&rate=4.638554602276417E-4]:2.574112312552E-1,((128[&rate=4.638554602276417E-4]:1.545200994219E0,((132[&rate=4.638554602276417E-4]:3.293339690224E-1,(129[&rate=4.638554602276417E-4]:3.131325116202E-1,(131[&rate=4.638554602276417E-4]:1.995310183364E-1,130[&rate=4.638554602276417E-4]:1.967912923091E-1)[&rate=4.638554602276417E-4]:1.163412193111E-1)[&rate=4.638554602276417E-4]:1.346173137482E-2)[&rate=4.638554602276417E-4]:1.118594068029E-1,(69[&rate=4.638554602276417E-4]:5.489164527849E-1,118[&rate=4.638554602276417E-4]:5.379575486753E-1)[&rate=4.638554602276417E-4]:3.748240249262E-2)[&rate=4.638554602276417E-4]:1.109487070448E0)[&rate=4.638554602276417E-4]:8.45497706951E-2,((((60[&rate=4.638554602276417E-4]:2.128572156349E-1,64[&rate=4.638554602276417E-4]:3.635421471416E-1)[&rate=4.638554602276417E-4]:5.938776515565E-2,65[&rate=4.638554602276417E-4]:2.722449807905E-1)[&rate=4.638554602276417E-4]:5.379607754996E-2,62[&rate=4.638554602276417E-4]:5.178218802582E-1)[&rate=4.638554602276417E-4]:6.296580055889E-1,(61[&rate=4.638554602276417E-4]:1.541358036519E-1,63[&rate=4.638554602276417E-4]:1.130399132408E-1)[&rate=4.638554602276417E-4]:9.933440821953E-1)[&rate=4.638554602276417E-4]:6.219969064637E-1)[&rate=4.638554602276417E-4]:2.995901649867E-1)[&rate=4.638554602276417E-4]:4.182103718453E-2)[&rate=4.638554602276417E-4]:1.66556544926E-1)[&rate=4.638554602276417E-4]:2.866488802422E-1)[&rate=4.638554602276417E-4]:7.701998835366E-3)[&rate=4.638554602276417E-4]:8.527494044443E-2,(((67[&rate=4.638554602276417E-4]:3.862193933574E-1,((124[&rate=4.638554602276417E-4]:2.599743530241E-1,123[&rate=4.638554602276417E-4]:2.627065934612E-1)[&rate=4.638554602276417E-4]:1.460858351278E-1,122[&rate=4.638554602276417E-4]:4.08792428589E-1)[&rate=4.638554602276417E-4]:4.786995151091E-1)[&rate=4.638554602276417E-4]:1.185390363893E-1,((119[&rate=4.638554602276417E-4]:1.891673399381E0,((((138[&rate=4.638554602276417E-4]:1.740578458681E-1,136[&rate=4.638554602276417E-4]:4.255099655294E-2)[&rate=4.638554602276417E-4]:4.772956620833E-1,135[&rate=4.638554602276417E-4]:4.513535079514E-1)[&rate=4.638554602276417E-4]:1.07930983255E0,120[&rate=4.638554602276417E-4]:1.782718135022E0)[&rate=4.638554602276417E-4]:9.055561475773E-4,126[&rate=4.638554602276417E-4]:1.093811579484E0)[&rate=4.638554602276417E-4]:1.215929725326E-2)[&rate=4.638554602276417E-4]:4.778722399913E-1,66[&rate=4.638554602276417E-4]:3.36668927044E-1)[&rate=4.638554602276417E-4]:1.680895027027E-1)[&rate=4.638554602276417E-4]:4.645122357558E-1,34[&rate=4.638554602276417E-4]:1.062569668725E-1)[&rate=4.638554602276417E-4]:1.930654274254E-2)[&rate=4.638554602276417E-4]:1.322912220845E-1);
tree STATE_69660000 [&joint=-20980.089264063623,lnP=-20980.089264063623] = [&R] ((33[&rate=5.858120416364162E-4]:7.187335120604E-2,(32[&rate=5.858120416364162E-4]:2.514166402126E-3,34[&rate=5.858120416364162E-4]:2.443197462121E-2)[&rate=5.858120416364162E-4]:6.387973274919E-2)[&rate=5.858120416364162E-4]:5.14814342381E-4,(((((((128[&rate=5.858120416364162E-4]:1.489102204782E0,((60[&rate=5.858120416364162E-4]:1.903036876223E-1,((65[&rate=5.858120416364162E-4]:1.343118293907E-1,62[&rate=5.858120416364162E-4]:3.260926513084E-1)[&rate=5.858120416364162E-4]:4.189480588766E-2,64[&rate=5.858120416364162E-4]:3.26891566785E-1)[&rate=5.858120416364162E-4]:1.409705234397E-2)[&rate=5.858120416364162E-4]:2.789759318441E-1,(61[&rate=5.858120416364162E-4]:4.948540614235E-2,63[&rate=5.858120416364162E-4]:8.389515731303E-3)[&rate=5.858120416364162E-4]:6.115750352419E-1)[&rate=5.858120416364162E-4]:9.677677907953E-1)[&rate=5.858120416364162E-4]:2.286207933268E-1,(((44[&rate=5.858120416364162E-4]:5.308409354895E-1,(((50[&rate=5.858120416364162E-4]:3.053096655064E-1,49[&rate=5.858120416364162E-4]:3.053096655064E-1)[&rate=5.858120416364162E-4]:1.592639724751E-1,(46[&rate=5.858120416364162E-4]:3.387467546657E-1,(43[&rate=5.858120416364162E-4]:2.977153863284E-1,(48[&rate=5.858120416364162E-4]:8.997252886932E-2,(42[&rate=5.858120416364162E-4]:4.627304613207E-2,41[&rate=5.858120416364162E-4]:4.080856525781E-2)[&rate=5.858120416364162E-4]:5.448116617029E-3)[&rate=5.858120416364162E-4]:1.968138957106E-1)[&rate=5.858120416364162E-4]:4.103136833727E-2)[&rate=5.858120416364162E-4]:1.586137685616E-1)[&rate=5.858120416364162E-4]:6.323953963889E-3,51[&rate=5.858120416364162E-4]:4.763620728197E-1)[&rate=5.858120416364162E-4]:3.262093917259E-2)[&rate=5.858120416364162E-4]:2.199690308536E-2,47[&rate=5.858120416364162E-4]:5.583023194491E-1)[&rate=5.858120416364162E-4]:5.336637579688E-2,45[&rate=5.858120416364162E-4]:6.034719739346E-1)[&rate=5.858120416364162E-4]:3.408548118831E-1)[&rate=5.858120416364162E-4]:1.757147584544E-3,((118[&rate=5.858120416364162E-4]:1.125268153264E0,69[&rate=5.858120416364162E-4]:1.136227057374E0)[&rate=5.858120416364162E-4]:2.419765494803E-2,((130[&rate=5.858120416364162E-4]:4.357899762684E-2,131[&rate=5.858120416364162E-4]:4.631872365419E-2)[&rate=5.858120416364162E-4]:2.380865372816E-1,(129[&rate=5.858120416364162E-4]:1.741065512429E-1,132[&rate=5.858120416364162E-4]:1.768462772702E-1)[&rate=5.858120416364162E-4]:1.075589836656E-1)[&rate=5.858120416364162E-4]:7.30813971934E-1)[&rate=5.858120416364162E-4]:7.097403648785E-1)[&rate=5.858120416364162E-4]:1.475264284734E-1,((36[&rate=5.858120416364162E-4]:4.370952453975E-2,(127[&rate=5.858120416364162E-4]:2.247698222512E0,121[&rate=5.858120416364162E-4]:1.806602332101E0)[&rate=5.858120416364162E-4]:3.165592472334E-1)[&rate=5.858120416364162E-4]:3.475472531488E-2,35[&rate=5.858120416364162E-4]:3.188890738887E-2)[&rate=5.858120416364162E-4]:3.063505434904E-1)[&rate=5.858120416364162E-4]:4.478329653159E-1,(38[&rate=5.858120416364162E-4]:8.280322442268E-1,((((((((26[&rate=5.858120416364162E-4]:6.047078676552E-1,(7[&rate=5.858120416364162E-4]:2.872834844121E-1,8[&rate=5.858120416364162E-4]:2.872834844121E-1)[&rate=5.858120416364162E-4]:2.105750681746E-1)[&rate=5.858120416364162E-4]:1.583130683306E-1,((22[&rate=5.858120416364162E-4]:1.716667025029E-1,27[&rate=5.858120416364162E-4]:1.881050586672E-1)[&rate=5.858120416364162E-4]:5.06662891648E-1,31[&rate=5.858120416364162E-4]:7.331241146989E-1)[&rate=5.858120416364162E-4]:7.373243772533E-2)[&rate=5.858120416364162E-4]:2.317746517123E-1,2[&rate=5.858120416364162E-4]:8.112339438624E-1)[&rate=5.858120416364162E-4]:1.49900462524E0,(101[&rate=5.858120416364162E-4]:1.166623752615E0,(((((18[&rate=5.858120416364162E-4]:5.115392819136E-1,6[&rate=5.858120416364162E-4]:4.485255832834E-1)[&rate=5.858120416364162E-4]:1.79218023834E-2,(10[&rate=5.858120416364162E-4]:2.968653935332E-1,15[&rate=5.858120416364162E-4]:3.352215579167E-1)[&rate=5.858120416364162E-4]:1.86020348298E-1)[&rate=5.858120416364162E-4]:4.078425975842E-2,((((85[&rate=5.858120416364162E-4]:8.644200737997E-2,(86[&rate=5.858120416364162E-4]:4.961286269569E-2,84[&rate=5.858120416364162E-4]:4.961286269569E-2)[&rate=5.858120416364162E-4]:3.682914468428E-2)[&rate=5.858120416364162E-4]:5.635780570326E-3,(93[&rate=5.858120416364162E-4]:9.579332619594E-2,83[&rate=5.858120416364162E-4]:8.209469605893E-2)[&rate=5.858120416364162E-4]:9.983091891369E-3)[&rate=5.858120416364162E-4]:6.509480565169E-2,(87[&rate=5.858120416364162E-4]:1.542868318492E-1,((90[&rate=5.858120416364162E-4]:8.682944199535E-2,91[&rate=5.858120416364162E-4]:8.682944199535E-2)[&rate=5.858120416364162E-4]:5.66685950681E-2,92[&rate=5.858120416364162E-4]:1.434980370635E-1)[&rate=5.858120416364162E-4]:2.448742492275E-2)[&rate=5.858120416364162E-4]:2.8857617528E-3)[&rate=5.858120416364162E-4]:1.658413716767E-1,(88[&rate=5.858120416364162E-4]:1.008359184891E-1,89[&rate=5.858120416364162E-4]:1.145345486261E-1)[&rate=5.858120416364162E-4]:2.221780467896E-1)[&rate=5.858120416364162E-4]:6.718889130232E-1)[&rate=5.858120416364162E-4]:4.703913162901E-1,3[&rate=5.858120416364162E-4]:9.255681671948E-1)[&rate=5.858120416364162E-4]:3.196410538563E-1,(((((105[&rate=5.858120416364162E-4]:5.309863888429E-1,110[&rate=5.858120416364162E-4]:5.52904197062E-1)[&rate=5.858120416364162E-4]:2.431895993834E-1,(((117[&rate=5.858120416364162E-4]:3.793268105427E-1,(4[&rate=5.858120416364162E-4]:3.124204662576E-1,30[&rate=5.858120416364162E-4]:4.850232059836E-1)[&rate=5.858120416364162E-4]:6.632371682401E-3)[&rate=5.858120416364162E-4]:2.590087757981E-1,(17[&rate=5.858120416364162E-4]:3.869243675102E-1,14[&rate=5.858120416364162E-4]:3.485682031265E-1)[&rate=5.858120416364162E-4]:2.870276571868E-1)[&rate=5.858120416364162E-4]:1.550970976716E-2,(9[&rate=5.858120416364162E-4]:6.381678014973E-1,113[&rate=5.858120416364162E-4]:6.463869795794E-1)[&rate=5.858120416364162E-4]:4.718590501058E-3)[&rate=5.858120416364162E-4]:1.504676784196E-1)[&rate=5.858120416364162E-4]:3.394851054309E-1,((((106[&rate=5.858120416364162E-4]:2.861912387017E-1,111[&rate=5.858120416364162E-4]:3.02629594866E-1)[&rate=5.858120416364162E-4]:1.87441474168E-1,(139[&rate=5.858120416364162E-4]:5.439393382925E-1,104[&rate=5.858120416364162E-4]:3.521585163748E-1)[&rate=5.858120416364162E-4]:1.214741964949E-1)[&rate=5.858120416364162E-4]:3.435935553876E-1,(148[&rate=5.858120416364162E-4]:2.488244469504E-1,143[&rate=5.858120416364162E-4]:2.46084720923E-1)[&rate=5.858120416364162E-4]:5.464840130878E-1)[&rate=5.858120416364162E-4]:4.352352650379E-2,(((108[&rate=5.858120416364162E-4]:1.805803494032E-1,107[&rate=5.858120416364162E-4]:1.833200754305E-1)[&rate=5.858120416364162E-4]:3.67750837423E-1,((112[&rate=5.858120416364162E-4]:3.709736855594E-1,109[&rate=5.858120416364162E-4]:3.68233959532E-1)[&rate=5.858120416364162E-4]:8.342532913048E-3,114[&rate=5.858120416364162E-4]:2.971244376506E-1)[&rate=5.858120416364162E-4]:1.936725026002E-1)[&rate=5.858120416364162E-4]:3.036027478953E-1,(116[&rate=5.858120416364162E-4]:7.21310492159E-1,(115[&rate=5.858120416364162E-4]:4.4386870412E-1,(19[&rate=5.858120416364162E-4]:3.754653906082E-1,13[&rate=5.858120416364162E-4]:3.371092262245E-1)[&rate=5.858120416364162E-4]:1.889512587173E-1)[&rate=5.858120416364162E-4]:2.77441788039E-1)[&rate=5.858120416364162E-4]:7.308919598712E-2)[&rate=5.858120416364162E-4]:6.076134012122E-3)[&rate=5.858120416364162E-4]:2.583907509509E-1)[&rate=5.858120416364162E-4]:4.879387853295E-2,((144[&rate=5.858120416364162E-4]:1.634755237728E-1,(141[&rate=5.858120416364162E-4]:9.976030873047E-2,145[&rate=5.858120416364162E-4]:1.025000347581E-1)[&rate=5.858120416364162E-4]:6.645494106968E-2)[&rate=5.858120416364162E-4]:2.388752010796E-1,142[&rate=5.858120416364162E-4]:4.078301769073E-1)[&rate=5.858120416364162E-4]:9.546247952828E-1)[&rate=5.858120416364162E-4]:1.416899461249E-2,(102[&rate=5.858120416364162E-4]:6.69980159641E-2,((24[&rate=5.858120416364162E-4]:1.043878699632E0,((21[&rate=5.858120416364162E-4]:4.710551600343E-1,28[&rate=5.858120416364162E-4]:4.957126942808E-1)[&rate=5.858120416364162E-4]:5.033689441398E-1,1[&rate=5.858120416364162E-4]:2.127802685576E-1)[&rate=5.858120416364162E-4]:5.027651326623E-2)[&rate=5.858120416364162E-4]:1.645153999102E-1,(((25[&rate=5.858120416364162E-4]:4.45127423378E-1,20[&rate=5.858120416364162E-4]:4.259493411863E-1)[&rate=5.858120416364162E-4]:2.764050592736E-1,23[&rate=5.858120416364162E-4]:7.10573578542E-1)[&rate=5.858120416364162E-4]:2.200469480649E-1,(140[&rate=5.858120416364162E-4]:5.831300867669E-1,11[&rate=5.858120416364162E-4]:6.023081689586E-1)[&rate=5.858120416364162E-4]:2.433808507991E-1)[&rate=5.858120416364162E-4]:2.668146688257E-1)[&rate=5.858120416364162E-4]:2.024775203818E-2)[&rate=5.858120416364162E-4]:6.305060837271E-2)[&rate=5.858120416364162E-4]:1.179003227417E-1)[&rate=5.858120416364162E-4]:9.241542575912E-1)[&rate=5.858120416364162E-4]:1.60053172652E-1)[&rate=5.858120416364162E-4]:1.903046347972E-2,97[&rate=5.858120416364162E-4]:3.015049783866E-1)[&rate=5.858120416364162E-4]:5.364270414613E-2,39[&rate=5.858120416364162E-4]:4.261859338989E-1)[&rate=5.858120416364162E-4]:5.948652917741E-2,(147[&rate=5.858120416364162E-4]:5.377836703097E-1,((16[&rate=5.858120416364162E-4]:2.478587673165E0,146[&rate=5.858120416364162E-4]:5.133133262828E-1)[&rate=5.858120416364162E-4]:7.137982708202E-2,40[&rate=5.858120416364162E-4]:4.644745741299E-1)[&rate=5.858120416364162E-4]:1.593204699945E-2)[&rate=5.858120416364162E-4]:5.265841946942E-3)[&rate=5.858120416364162E-4]:1.163279794638E-1,(98[&rate=5.858120416364162E-4]:7.088935609789E-1,((99[&rate=5.858120416364162E-4]:3.601782929024E-1,96[&rate=5.858120416364162E-4]:3.246591672195E-1)[&rate=5.858120416364162E-4]:3.703211228237E-1,((94[&rate=5.858120416364162E-4]:2.628632452643E-1,100[&rate=5.858120416364162E-4]:2.628632452643E-1)[&rate=5.858120416364162E-4]:2.231741233109E-1,95[&rate=5.858120416364162E-4]:5.707368221273E-1)[&rate=5.858120416364162E-4]:1.488336318504E-1)[&rate=5.858120416364162E-4]:2.520687500467E-4)[&rate=5.858120416364162E-4]:2.152218210746E-2)[&rate=5.858120416364162E-4]:2.943378126157E-1)[&rate=5.858120416364162E-4]:5.604056184839E-1)[&rate=5.858120416364162E-4]:8.585587027473E-2,((66[&rate=5.858120416364162E-4]:1.442545882062E-1,(120[&rate=5.858120416364162E-4]:2.080738347632E0,(126[&rate=5.858120416364162E-4]:1.049062321643E0,(119[&rate=5.858120416364162E-4]:9.802869365447E-1,((138[&rate=5.858120416364162E-4]:2.305594454518E-1,136[&rate=5.858120416364162E-4]:9.905259613661E-2)[&rate=5.858120416364162E-4]:4.800244023085E-1,135[&rate=5.858120416364162E-4]:5.105838477603E-1)[&rate=5.858120416364162E-4]:1.21757883305E-1)[&rate=5.858120416364162E-4]:8.544779077421E-1)[&rate=5.858120416364162E-4]:3.418639143041E-1)[&rate=5.858120416364162E-4]:5.025419441012E-4)[&rate=5.858120416364162E-4]:1.885202541712E-1,(67[&rate=5.858120416364162E-4]:2.024211607203E-1,(122[&rate=5.858120416364162E-4]:3.221789980431E-1,(123[&rate=5.858120416364162E-4]:2.722850637177E-1,124[&rate=5.858120416364162E-4]:2.695528232806E-1)[&rate=5.858120416364162E-4]:4.989393432543E-2)[&rate=5.858120416364162E-4]:3.815147130178E-1)[&rate=5.858120416364162E-4]:1.303536816572E-1)[&rate=5.858120416364162E-4]:5.391534440925E-1)[&rate=5.858120416364162E-4]:2.012481858791E-2,((125[&rate=5.858120416364162E-4]:1.086050742087E0,((((103[&rate=5.858120416364162E-4]:5.553292391067E-1,(29[&rate=5.858120416364162E-4]:5.758383694377E-1,(5[&rate=5.858120416364162E-4]:1.55270396347E-2,12[&rate=5.858120416364162E-4]:5.388320401816E-2)[&rate=5.858120416364162E-4]:4.15105850351E-1)[&rate=5.858120416364162E-4]:2.123675819979E-1)[&rate=5.858120416364162E-4]:1.666683260503E0,(133[&rate=5.858120416364162E-4]:5.258113305159E-1,(137[&rate=5.858120416364162E-4]:1.302338478244E-1,134[&rate=5.858120416364162E-4]:5.900097111221E-2)[&rate=5.858120416364162E-4]:4.366733731025E-1)[&rate=5.858120416364162E-4]:8.057902101896E-1)[&rate=5.858120416364162E-4]:7.340074223831E-2,52[&rate=5.858120416364162E-4]:6.311195072869E-1)[&rate=5.858120416364162E-4]:7.489856155351E-2,(53[&rate=5.858120416364162E-4]:6.7933368297E-1,((74[&rate=5.858120416364162E-4]:4.949950482003E-1,((76[&rate=5.858120416364162E-4]:1.278653359414E-1,75[&rate=5.858120416364162E-4]:1.278653359414E-1)[&rate=5.858120416364162E-4]:3.364794948837E-1,70[&rate=5.858120416364162E-4]:4.259886664416E-1)[&rate=5.858120416364162E-4]:3.065021737523E-2)[&rate=5.858120416364162E-4]:1.706164530187E-1,(((79[&rate=5.858120416364162E-4]:7.988250951495E-2,(72[&rate=5.858120416364162E-4]:3.191941270613E-3,78[&rate=5.858120416364162E-4]:2.510974948993E-2)[&rate=5.858120416364162E-4]:5.477276002502E-2)[&rate=5.858120416364162E-4]:2.800745005118E-1,82[&rate=5.858120416364162E-4]:3.681761881088E-1)[&rate=5.858120416364162E-4]:7.553684286373E-2,((73[&rate=5.858120416364162E-4]:2.703486323866E-1,77[&rate=5.858120416364162E-4]:2.648691803318E-1)[&rate=5.858120416364162E-4]:1.79607300533E-1,((80[&rate=5.858120416364162E-4]:1.400238884223E-2,81[&rate=5.858120416364162E-4]:1.400238884223E-2)[&rate=5.858120416364162E-4]:2.024499390408E-1,71[&rate=5.858120416364162E-4]:1.972742456913E-1)[&rate=5.858120416364162E-4]:1.841885365434E-1)[&rate=5.858120416364162E-4]:2.663381038165E-2)[&rate=5.858120416364162E-4]:1.890217579177E-1)[&rate=5.858120416364162E-4]:7.601852403631E-1)[&rate=5.858120416364162E-4]:1.84876645591E-2)[&rate=5.858120416364162E-4]:5.986119082196E-1)[&rate=5.858120416364162E-4]:4.50200762029E-1,((((55[&rate=5.858120416364162E-4]:1.62244082362E-1,56[&rate=5.858120416364162E-4]:1.62244082362E-1)[&rate=5.858120416364162E-4]:1.372958182842E-1,(((37[&rate=5.858120416364162E-4]:1.632509859511E-1,58[&rate=5.858120416364162E-4]:1.44125302891E-1)[&rate=5.858120416364162E-4]:1.287242885071E-2,54[&rate=5.858120416364162E-4]:9.962068256135E-2)[&rate=5.858120416364162E-4]:7.088714194795E-2,57[&rate=5.858120416364162E-4]:2.114914310667E-1)[&rate=5.858120416364162E-4]:9.897743132832E-2)[&rate=5.858120416364162E-4]:6.870122096013E-2,59[&rate=5.858120416364162E-4]:3.76437842918E-1)[&rate=5.858120416364162E-4]:4.194862779998E-1,68[&rate=5.858120416364162E-4]:7.467437930488E-1)[&rate=5.858120416364162E-4]:6.228410444009E-1)[&rate=5.858120416364162E-4]:7.01889053804E-2)[&rate=5.858120416364162E-4]:5.978711528503E-2);
tree STATE_69750000 [&joint=-20985.13412789569,lnP=-20985.13412789569] = [&R] ((((66[&rate=5.757000072841838E-4]:2.646525757217E-1,(((120[&rate=5.757000072841838E-4]:1.161985363038E0,(135[&rate=5.757000072841838E-4]:5.554598648507E-1,(138[&rate=5.757000072841838E-4]:2.438831390231E-1,136[&rate=5.757000072841838E-4]:1.123762897079E-1)[&rate=5.757000072841838E-4]:5.115767258276E-1)[&rate=5.757000072841838E-4]:3.544707036666E-1)[&rate=5.757000072841838E-4]:4.554554746639E-1,119[&rate=5.757000072841838E-4]:1.713331248661E0)[&rate=5.757000072841838E-4]:1.315816415849E-1,126[&rate=5.757000072841838E-4]:1.059210367602E0)[&rate=5.757000072841838E-4]:4.526163978048E-1)[&rate=5.757000072841838E-4]:3.489419693236E-1,(67[&rate=5.757000072841838E-4]:2.227583877502E-1,(122[&rate=5.757000072841838E-4]:2.588025674004E-1,(123[&rate=5.757000072841838E-4]:2.322279171294E-1,124[&rate=5.757000072841838E-4]:2.294956766922E-1)[&rate=5.757000072841838E-4]:2.657465027101E-2)[&rate=5.757000072841838E-4]:4.652283706905E-1)[&rate=5.757000072841838E-4]:3.90836157295E-1)[&rate=5.757000072841838E-4]:3.244302155459E-1,32[&rate=5.757000072841838E-4]:5.30932537419E-2)[&rate=5.757000072841838E-4]:4.950424256274E-2,((33[&rate=5.757000072841838E-4]:6.555230132009E-2,((((((((128[&rate=5.757000072841838E-4]:1.211567650341E0,((118[&rate=5.757000072841838E-4]:6.528674973244E-1,69[&rate=5.757000072841838E-4]:6.63826401434E-1)[&rate=5.757000072841838E-4]:1.400175114684E-1,((129[&rate=5.757000072841838E-4]:1.075600418384E-1,(130[&rate=5.757000072841838E-4]:8.923621646705E-2,131[&rate=5.757000072841838E-4]:9.197594249441E-2)[&rate=5.757000072841838E-4]:1.832382537136E-2)[&rate=5.757000072841838E-4]:2.479588076109E-2,132[&rate=5.757000072841838E-4]:1.350956486269E-1)[&rate=5.757000072841838E-4]:5.235427848233E-1)[&rate=5.757000072841838E-4]:5.584086689457E-1)[&rate=5.757000072841838E-4]:4.816179385276E-2,((((62[&rate=5.757000072841838E-4]:1.7088108193E-1,64[&rate=5.757000072841838E-4]:1.29785191519E-1)[&rate=5.757000072841838E-4]:4.716053008667E-2,60[&rate=5.757000072841838E-4]:2.626079009896E-2)[&rate=5.757000072841838E-4]:2.39898948795E-1,65[&rate=5.757000072841838E-4]:2.66159738894E-1)[&rate=5.757000072841838E-4]:2.239523967853E-1,(61[&rate=5.757000072841838E-4]:2.297495578336E-1,63[&rate=5.757000072841838E-4]:1.886536674225E-1)[&rate=5.757000072841838E-4]:4.521433997635E-1)[&rate=5.757000072841838E-4]:7.175625139942E-1)[&rate=5.757000072841838E-4]:5.874097323127E-1,(((49[&rate=5.757000072841838E-4]:4.906967986692E-1,50[&rate=5.757000072841838E-4]:4.906967986692E-1)[&rate=5.757000072841838E-4]:6.801809274508E-2,(((43[&rate=5.757000072841838E-4]:5.596207491529E-1,((48[&rate=5.757000072841838E-4]:2.794530618623E-1,41[&rate=5.757000072841838E-4]:2.357372148678E-1)[&rate=5.757000072841838E-4]:3.534326082943E-2,42[&rate=5.757000072841838E-4]:2.765449565715E-1)[&rate=5.757000072841838E-4]:2.338954647127E-1)[&rate=5.757000072841838E-4]:1.825682368594E-3,46[&rate=5.757000072841838E-4]:5.614464315215E-1)[&rate=5.757000072841838E-4]:2.891431875534E-2,(44[&rate=5.757000072841838E-4]:4.813898675194E-1,(51[&rate=5.757000072841838E-4]:4.499988581132E-1,47[&rate=5.757000072841838E-4]:4.773212624847E-1)[&rate=5.757000072841838E-4]:9.53308590895E-3)[&rate=5.757000072841838E-4]:1.035064018832E-1)[&rate=5.757000072841838E-4]:1.141026383116E-3)[&rate=5.757000072841838E-4]:1.131020722117E-1,45[&rate=5.757000072841838E-4]:6.964071275603E-1)[&rate=5.757000072841838E-4]:3.77335836655E-1)[&rate=5.757000072841838E-4]:8.389612416318E-2,(121[&rate=5.757000072841838E-4]:1.898718845809E0,127[&rate=5.757000072841838E-4]:2.33981473622E0)[&rate=5.757000072841838E-4]:6.29576728833E-1)[&rate=5.757000072841838E-4]:9.4449515815E-2,35[&rate=5.757000072841838E-4]:4.967176931971E-1)[&rate=5.757000072841838E-4]:7.689562608811E-2,36[&rate=5.757000072841838E-4]:6.20188661751E-1)[&rate=5.757000072841838E-4]:1.506493238349E-1,(38[&rate=5.757000072841838E-4]:7.895336770636E-1,((((16[&rate=5.757000072841838E-4]:2.494517880179E0,((((2[&rate=5.757000072841838E-4]:5.46557777768E-1,31[&rate=5.757000072841838E-4]:7.739550380421E-1)[&rate=5.757000072841838E-4]:3.079929790857E-1,((26[&rate=5.757000072841838E-4]:8.228301574788E-1,(7[&rate=5.757000072841838E-4]:3.392446789928E-1,8[&rate=5.757000072841838E-4]:3.392446789928E-1)[&rate=5.757000072841838E-4]:3.767361634175E-1)[&rate=5.757000072841838E-4]:1.898396101501E-1,(22[&rate=5.757000072841838E-4]:6.282199528391E-1,27[&rate=5.757000072841838E-4]:6.446583090034E-1)[&rate=5.757000072841838E-4]:3.734909106801E-1)[&rate=5.757000072841838E-4]:2.544263306056E-2)[&rate=5.757000072841838E-4]:1.459707773775E0,147[&rate=5.757000072841838E-4]:4.149097769798E-1)[&rate=5.757000072841838E-4]:4.42943099632E-2,146[&rate=5.757000072841838E-4]:5.220456169976E-1)[&rate=5.757000072841838E-4]:7.197916299144E-3)[&rate=5.757000072841838E-4]:5.899642027286E-3,40[&rate=5.757000072841838E-4]:4.149245960891E-1)[&rate=5.757000072841838E-4]:1.378795664626E-1,39[&rate=5.757000072841838E-4]:5.528041625517E-1)[&rate=5.757000072841838E-4]:9.008798141898E-2,((((98[&rate=5.757000072841838E-4]:5.46056313961E-1,(99[&rate=5.757000072841838E-4]:5.158783472255E-1,96[&rate=5.757000072841838E-4]:4.803592215426E-1)[&rate=5.757000072841838E-4]:5.203589023272E-2)[&rate=5.757000072841838E-4]:8.914409746949E-3,(101[&rate=5.757000072841838E-4]:7.796062172837E-1,(((3[&rate=5.757000072841838E-4]:8.389947884357E-1,(18[&rate=5.757000072841838E-4]:6.133674589914E-1,(6[&rate=5.757000072841838E-4]:5.241608457799E-1,(10[&rate=5.757000072841838E-4]:3.537586926067E-1,15[&rate=5.757000072841838E-4]:3.921148569901E-1)[&rate=5.757000072841838E-4]:1.868405093376E-1)[&rate=5.757000072841838E-4]:2.619291458131E-2)[&rate=5.757000072841838E-4]:3.406958225949E-1)[&rate=5.757000072841838E-4]:3.569213827998E-1,((88[&rate=5.757000072841838E-4]:5.796271108755E-2,89[&rate=5.757000072841838E-4]:7.166134122456E-2)[&rate=5.757000072841838E-4]:4.033966072136E-1,((((84[&rate=5.757000072841838E-4]:6.254450720737E-3,93[&rate=5.757000072841838E-4]:1.995308085775E-2)[&rate=5.757000072841838E-4]:2.289903429896E-1,(86[&rate=5.757000072841838E-4]:1.705014266608E-1,(83[&rate=5.757000072841838E-4]:1.011305173346E-1,85[&rate=5.757000072841838E-4]:1.011305173346E-1)[&rate=5.757000072841838E-4]:6.937090932624E-2)[&rate=5.757000072841838E-4]:6.474336704956E-2)[&rate=5.757000072841838E-4]:8.018239692134E-2,((91[&rate=5.757000072841838E-4]:3.263163529831E-2,90[&rate=5.757000072841838E-4]:3.263163529831E-2)[&rate=5.757000072841838E-4]:5.965847665473E-2,92[&rate=5.757000072841838E-4]:9.229011195304E-2)[&rate=5.757000072841838E-4]:2.368357088157E-1)[&rate=5.757000072841838E-4]:6.393629354747E-3,87[&rate=5.757000072841838E-4]:3.218208199865E-1)[&rate=5.757000072841838E-4]:1.395384983147E-1)[&rate=5.757000072841838E-4]:1.274282880331E0)[&rate=5.757000072841838E-4]:1.411425084549E-1,((((24[&rate=5.757000072841838E-4]:9.056656361014E-1,(1[&rate=5.757000072841838E-4]:7.019843716043E-2,(28[&rate=5.757000072841838E-4]:5.079153465109E-1,21[&rate=5.757000072841838E-4]:4.832578122645E-1)[&rate=5.757000072841838E-4]:3.485844605124E-1)[&rate=5.757000072841838E-4]:5.464528113279E-2)[&rate=5.757000072841838E-4]:2.922003233867E-1,((((20[&rate=5.757000072841838E-4]:6.392457245441E-1,25[&rate=5.757000072841838E-4]:6.584238067359E-1)[&rate=5.757000072841838E-4]:6.829570865028E-2,23[&rate=5.757000072841838E-4]:7.157606112765E-1)[&rate=5.757000072841838E-4]:2.087655466788E-1,(140[&rate=5.757000072841838E-4]:7.343582977503E-1,11[&rate=5.757000072841838E-4]:7.53536379942E-1)[&rate=5.757000072841838E-4]:8.605827116413E-2)[&rate=5.757000072841838E-4]:2.57858265982E-1,102[&rate=5.757000072841838E-4]:3.169949243066E-2)[&rate=5.757000072841838E-4]:4.522631441072E-3)[&rate=5.757000072841838E-4]:1.179585775317E-1,(142[&rate=5.757000072841838E-4]:3.320030845981E-1,((141[&rate=5.757000072841838E-4]:2.851484738962E-2,145[&rate=5.757000072841838E-4]:3.125457341721E-2)[&rate=5.757000072841838E-4]:1.432431904423E-1,144[&rate=5.757000072841838E-4]:1.690183118046E-1)[&rate=5.757000072841838E-4]:1.575053207386E-1)[&rate=5.757000072841838E-4]:1.068752959271E0)[&rate=5.757000072841838E-4]:6.260402475115E-2,(((((9[&rate=5.757000072841838E-4]:4.154389473871E-1,113[&rate=5.757000072841838E-4]:4.236581254692E-1)[&rate=5.757000072841838E-4]:2.677398367972E-1,(4[&rate=5.757000072841838E-4]:4.964527664557E-1,30[&rate=5.757000072841838E-4]:6.690555061817E-1)[&rate=5.757000072841838E-4]:1.374109492355E-1)[&rate=5.757000072841838E-4]:3.595876120555E-2,(110[&rate=5.757000072841838E-4]:6.404950050095E-1,(105[&rate=5.757000072841838E-4]:5.757676091846E-1,117[&rate=5.757000072841838E-4]:6.059045954859E-1)[&rate=5.757000072841838E-4]:4.280958760582E-2)[&rate=5.757000072841838E-4]:8.138226640777E-2)[&rate=5.757000072841838E-4]:2.82470545692E-2,(17[&rate=5.757000072841838E-4]:4.175364601459E-1,14[&rate=5.757000072841838E-4]:3.791802957622E-1)[&rate=5.757000072841838E-4]:3.764234822789E-1)[&rate=5.757000072841838E-4]:5.002257559768E-1,(((19[&rate=5.757000072841838E-4]:7.657856613449E-1,13[&rate=5.757000072841838E-4]:7.274294969612E-1)[&rate=5.757000072841838E-4]:1.898780053122E-1,((109[&rate=5.757000072841838E-4]:7.334498995629E-1,((107[&rate=5.757000072841838E-4]:3.765973871778E-1,108[&rate=5.757000072841838E-4]:3.738576611504E-1)[&rate=5.757000072841838E-4]:2.626108602545E-1,(114[&rate=5.757000072841838E-4]:2.881899594745E-1,112[&rate=5.757000072841838E-4]:3.703817402964E-1)[&rate=5.757000072841838E-4]:2.90744315355E-1)[&rate=5.757000072841838E-4]:7.506356993883E-2)[&rate=5.757000072841838E-4]:1.66048645293E-1,115[&rate=5.757000072841838E-4]:8.200464900614E-1)[&rate=5.757000072841838E-4]:1.506923139014E-2)[&rate=5.757000072841838E-4]:1.086713683971E-1,((116[&rate=5.757000072841838E-4]:5.930384990307E-1,((111[&rate=5.757000072841838E-4]:3.012489953011E-1,(139[&rate=5.757000072841838E-4]:3.701180848815E-1,106[&rate=5.757000072841838E-4]:1.783372629638E-1)[&rate=5.757000072841838E-4]:1.064733761729E-1)[&rate=5.757000072841838E-4]:9.48036639695E-2,104[&rate=5.757000072841838E-4]:3.796143031062E-1)[&rate=5.757000072841838E-4]:2.736981685273E-1)[&rate=5.757000072841838E-4]:2.07250472789E-1,(148[&rate=5.757000072841838E-4]:3.416502013046E-1,143[&rate=5.757000072841838E-4]:3.389104752772E-1)[&rate=5.757000072841838E-4]:4.969949348988E-1)[&rate=5.757000072841838E-4]:1.434981180289E-1)[&rate=5.757000072841838E-4]:2.298506633475E-1)[&rate=5.757000072841838E-4]:3.492779487618E-2)[&rate=5.757000072841838E-4]:1.230136795632E-1)[&rate=5.757000072841838E-4]:4.452872636209E-1)[&rate=5.757000072841838E-4]:6.201133648717E-1)[&rate=5.757000072841838E-4]:4.340486277242E-2,97[&rate=5.757000072841838E-4]:3.989220345678E-1)[&rate=5.757000072841838E-4]:1.573596032152E-1,((94[&rate=5.757000072841838E-4]:3.159318088361E-1,100[&rate=5.757000072841838E-4]:3.159318088361E-1)[&rate=5.757000072841838E-4]:8.971646907509E-2,95[&rate=5.757000072841838E-4]:4.903477314632E-1)[&rate=5.757000072841838E-4]:2.76316419981E-1)[&rate=5.757000072841838E-4]:1.55722548215E-2)[&rate=5.757000072841838E-4]:2.14947544022E-1)[&rate=5.757000072841838E-4]:5.37094412572E-1)[&rate=5.757000072841838E-4]:1.454047850371E-1,34[&rate=5.757000072841838E-4]:6.653729527089E-3)[&rate=5.757000072841838E-4]:7.533692795737E-2)[&rate=5.757000072841838E-4]:1.473837369394E-3,((125[&rate=5.757000072841838E-4]:9.237063926341E-1,((53[&rate=5.757000072841838E-4]:6.841362769712E-1,((103[&rate=5.757000072841838E-4]:6.849326964825E-1,(29[&rate=5.757000072841838E-4]:5.446357352457E-1,(5[&rate=5.757000072841838E-4]:2.08427041786E-2,12[&rate=5.757000072841838E-4]:5.919886856206E-2)[&rate=5.757000072841838E-4]:3.785875516151E-1)[&rate=5.757000072841838E-4]:3.731736735657E-1)[&rate=5.757000072841838E-4]:1.592877544666E0,(((137[&rate=5.757000072841838E-4]:8.13203392691E-1,134[&rate=5.757000072841838E-4]:7.419705159788E-1)[&rate=5.757000072841838E-4]:1.668844917892E-2,133[&rate=5.757000072841838E-4]:7.887959514588E-1)[&rate=5.757000072841838E-4]:4.132099788699E-1,52[&rate=5.757000072841838E-4]:4.281231546719E-1)[&rate=5.757000072841838E-4]:1.853933519159E-1)[&rate=5.757000072841838E-4]:7.881649169481E-2)[&rate=5.757000072841838E-4]:3.056170631288E-2,(((80[&rate=5.757000072841838E-4]:1.214359808419E-1,81[&rate=5.757000072841838E-4]:1.214359808419E-1)[&rate=5.757000072841838E-4]:4.25762012779E-1,(((73[&rate=5.757000072841838E-4]:3.963712116017E-1,71[&rate=5.757000072841838E-4]:3.278780609168E-1)[&rate=5.757000072841838E-4]:9.873767271298E-2,((72[&rate=5.757000072841838E-4]:4.340122853515E-2,78[&rate=5.757000072841838E-4]:6.531903675447E-2)[&rate=5.757000072841838E-4]:1.315480197641E-1,(82[&rate=5.757000072841838E-4]:2.030542002215E-1,79[&rate=5.757000072841838E-4]:1.948350221395E-1)[&rate=5.757000072841838E-4]:2.032034379068E-3)[&rate=5.757000072841838E-4]:2.571459373853E-1)[&rate=5.757000072841838E-4]:6.586124373533E-2,77[&rate=5.757000072841838E-4]:5.554906759953E-1)[&rate=5.757000072841838E-4]:3.554293406398E-2)[&rate=5.757000072841838E-4]:2.062575595861E-1,(75[&rate=5.757000072841838E-4]:7.428010697561E-1,(74[&rate=5.757000072841838E-4]:5.266984805122E-1,(70[&rate=5.757000072841838E-4]:2.828290255961E-1,76[&rate=5.757000072841838E-4]:3.211851899796E-1)[&rate=5.757000072841838E-4]:2.055132905326E-1)[&rate=5.757000072841838E-4]:2.161025892439E-1)[&rate=5.757000072841838E-4]:5.996955194391E-2)[&rate=5.757000072841838E-4]:6.583904201961E-1)[&rate=5.757000072841838E-4]:4.193909230112E-1)[&rate=5.757000072841838E-4]:2.581901603614E-1,((57[&rate=5.757000072841838E-4]:3.491200617095E-1,(59[&rate=5.757000072841838E-4]:2.757226878792E-1,(54[&rate=5.757000072841838E-4]:2.334500479759E-1,((58[&rate=5.757000072841838E-4]:2.523937799816E-1,37[&rate=5.757000072841838E-4]:2.715194630417E-1)[&rate=5.757000072841838E-4]:1.020446496467E-2,(55[&rate=5.757000072841838E-4]:1.858096181745E-1,56[&rate=5.757000072841838E-4]:1.858096181745E-1)[&rate=5.757000072841838E-4]:4.946622240001E-2)[&rate=5.757000072841838E-4]:2.822885220994E-2)[&rate=5.757000072841838E-4]:4.021273783135E-3)[&rate=5.757000072841838E-4]:7.06651333932E-2)[&rate=5.757000072841838E-4]:2.17189546964E-1,68[&rate=5.757000072841838E-4]:5.143970403674E-1)[&rate=5.757000072841838E-4]:5.008328459612E-1)[&rate=5.757000072841838E-4]:4.789689449275E-1)[&rate=5.757000072841838E-4]:4.105080966987E-2);
tree STATE_69840000 [&joint=-20960.98703294097,lnP=-20960.98703294097] = [&R] ((33[&rate=5.448212855747762E-4]:6.89161574542E-2,((((57[&rate=5.448212855747762E-4]:3.281391782253E-1,(((58[&rate=5.448212855747762E-4]:1.223361609946E-1,(59[&rate=5.448212855747762E-4]:8.23783259349E-2,54[&rate=5.448212855747762E-4]:4.412695981468E-2)[&rate=5.448212855747762E-4]:2.083215199962E-2)[&rate=5.448212855747762E-4]:4.35844588311E-2,37[&rate=5.448212855747762E-4]:1.850463028858E-1)[&rate=5.448212855747762E-4]:7.037073054495E-2,(56[&rate=5.448212855747762E-4]:1.814369609596E-1,55[&rate=5.448212855747762E-4]:1.814369609596E-1)[&rate=5.448212855747762E-4]:2.753198503935E-2)[&rate=5.448212855747762E-4]:1.082412704776E-1)[&rate=5.448212855747762E-4]:2.024367924433E-1,68[&rate=5.448212855747762E-4]:4.786634023625E-1)[&rate=5.448212855747762E-4]:8.591271313237E-1,(125[&rate=5.448212855747762E-4]:1.20471907816E0,(((((103[&rate=5.448212855747762E-4]:5.121201142336E-1,(29[&rate=5.448212855747762E-4]:5.020368899869E-1,(5[&rate=5.448212855747762E-4]:1.25012912639E-1,12[&rate=5.448212855747762E-4]:1.633690770225E-1)[&rate=5.448212855747762E-4]:2.318184978959E-1)[&rate=5.448212855747762E-4]:2.429599365755E-1)[&rate=5.448212855747762E-4]:1.545989663998E0,52[&rate=5.448212855747762E-4]:3.938160436707E-1)[&rate=5.448212855747762E-4]:8.864987525026E-2,(133[&rate=5.448212855747762E-4]:3.999237441578E-1,(134[&rate=5.448212855747762E-4]:3.425684976371E-1,137[&rate=5.448212855747762E-4]:4.138013743493E-1)[&rate=5.448212855747762E-4]:2.721826021954E-2)[&rate=5.448212855747762E-4]:8.5642495042E-1)[&rate=5.448212855747762E-4]:1.991440280935E-1,53[&rate=5.448212855747762E-4]:6.73413225703E-1)[&rate=5.448212855747762E-4]:1.80813192794E-1,((((80[&rate=5.448212855747762E-4]:5.89358127052E-2,81[&rate=5.448212855747762E-4]:5.89358127052E-2)[&rate=5.448212855747762E-4]:3.207167709701E-1,(73[&rate=5.448212855747762E-4]:4.004980742017E-1,77[&rate=5.448212855747762E-4]:3.95018622147E-1)[&rate=5.448212855747762E-4]:2.846957796671E-2)[&rate=5.448212855747762E-4]:8.803790783925E-2,(((78[&rate=5.448212855747762E-4]:4.053815135658E-2,72[&rate=5.448212855747762E-4]:1.862034313726E-2)[&rate=5.448212855747762E-4]:1.395836922333E-1,(79[&rate=5.448212855747762E-4]:6.947713970536E-2,71[&rate=5.448212855747762E-4]:4.207987943133E-2)[&rate=5.448212855747762E-4]:1.106447038845E-1)[&rate=5.448212855747762E-4]:2.702836638574E-2,82[&rate=5.448212855747762E-4]:2.153693880577E-1)[&rate=5.448212855747762E-4]:2.687594596212E-1)[&rate=5.448212855747762E-4]:7.676748345025E-1,(((70[&rate=5.448212855747762E-4]:3.223290423211E-1,74[&rate=5.448212855747762E-4]:3.606852067045E-1)[&rate=5.448212855747762E-4]:4.204800577397E-2,76[&rate=5.448212855747762E-4]:4.027332124785E-1)[&rate=5.448212855747762E-4]:3.337842029455E-1,75[&rate=5.448212855747762E-4]:7.36517415424E-1)[&rate=5.448212855747762E-4]:5.481629790861E-1)[&rate=5.448212855747762E-4]:3.16009082599E-1)[&rate=5.448212855747762E-4]:5.608751733243E-1)[&rate=5.448212855747762E-4]:2.997381221929E-1)[&rate=5.448212855747762E-4]:6.900715393304E-2,((67[&rate=5.448212855747762E-4]:4.429255868116E-1,((124[&rate=5.448212855747762E-4]:9.186053429154E-2,123[&rate=5.448212855747762E-4]:9.459277472867E-2)[&rate=5.448212855747762E-4]:1.670452217039E-1,122[&rate=5.448212855747762E-4]:2.616379964326E-1)[&rate=5.448212855747762E-4]:6.825601407196E-1)[&rate=5.448212855747762E-4]:9.402174352317E-2,(66[&rate=5.448212855747762E-4]:2.758498321584E-1,(126[&rate=5.448212855747762E-4]:1.002259572231E0,(120[&rate=5.448212855747762E-4]:8.850017495927E-1,(119[&rate=5.448212855747762E-4]:9.196204557951E-1,(135[&rate=5.448212855747762E-4]:3.997108866994E-1,(138[&rate=5.448212855747762E-4]:1.798826181723E-1,136[&rate=5.448212855747762E-4]:4.837576885705E-2)[&rate=5.448212855747762E-4]:4.198282685272E-1)[&rate=5.448212855747762E-4]:1.719643636163E-1)[&rate=5.448212855747762E-4]:6.127170475645E-2)[&rate=5.448212855747762E-4]:8.07069934323E-1)[&rate=5.448212855747762E-4]:5.207644496126E-1)[&rate=5.448212855747762E-4]:2.610974981763E-1)[&rate=5.448212855747762E-4]:3.221297195123E-1)[&rate=5.448212855747762E-4]:8.929116240164E-2)[&rate=5.448212855747762E-4]:5.274981791714E-2,(((35[&rate=5.448212855747762E-4]:2.922530418826E-3,((36[&rate=5.448212855747762E-4]:8.825223904724E-3,(121[&rate=5.448212855747762E-4]:1.765557485915E0,127[&rate=5.448212855747762E-4]:2.206653376326E0)[&rate=5.448212855747762E-4]:3.227197927841E-1)[&rate=5.448212855747762E-4]:3.567449709479E-2,(((((50[&rate=5.448212855747762E-4]:4.000177007468E-1,49[&rate=5.448212855747762E-4]:4.000177007468E-1)[&rate=5.448212855747762E-4]:1.141190830143E-1,51[&rate=5.448212855747762E-4]:5.196012646353E-1)[&rate=5.448212855747762E-4]:2.723564784693E-2,(((48[&rate=5.448212855747762E-4]:3.993812521243E-1,(42[&rate=5.448212855747762E-4]:3.345418658623E-1,41[&rate=5.448212855747762E-4]:3.290773849881E-1)[&rate=5.448212855747762E-4]:2.658802014181E-2)[&rate=5.448212855747762E-4]:7.179414370959E-2,46[&rate=5.448212855747762E-4]:4.821043575824E-1)[&rate=5.448212855747762E-4]:5.463512770421E-3,43[&rate=5.448212855747762E-4]:4.875678703529E-1)[&rate=5.448212855747762E-4]:8.659144650085E-2)[&rate=5.448212855747762E-4]:1.008575318796E-2,(45[&rate=5.448212855747762E-4]:4.809024277112E-1,(44[&rate=5.448212855747762E-4]:3.001723946535E-1,47[&rate=5.448212855747762E-4]:3.056368755278E-1)[&rate=5.448212855747762E-4]:1.834622734948E-1)[&rate=5.448212855747762E-4]:9.514592101911E-2)[&rate=5.448212855747762E-4]:1.405652189862E-1,(((((64[&rate=5.448212855747762E-4]:2.937130913644E-1,60[&rate=5.448212855747762E-4]:1.430281598577E-1)[&rate=5.448212855747762E-4]:2.568439900058E-2,65[&rate=5.448212855747762E-4]:1.687125588582E-1)[&rate=5.448212855747762E-4]:1.027724361623E-2,62[&rate=5.448212855747762E-4]:3.707706243922E-1)[&rate=5.448212855747762E-4]:3.447446050945E-1,(61[&rate=5.448212855747762E-4]:3.251878070576E-1,63[&rate=5.448212855747762E-4]:2.840919166465E-1)[&rate=5.448212855747762E-4]:3.903274224291E-1)[&rate=5.448212855747762E-4]:6.14055268648E-1,(128[&rate=5.448212855747762E-4]:1.051770686278E0,((((130[&rate=5.448212855747762E-4]:1.982888569358E-1,131[&rate=5.448212855747762E-4]:2.010285829632E-1)[&rate=5.448212855747762E-4]:2.245185754147E-2,129[&rate=5.448212855747762E-4]:2.207407144773E-1)[&rate=5.448212855747762E-4]:1.454041207543E-2,132[&rate=5.448212855747762E-4]:2.380208525801E-1)[&rate=5.448212855747762E-4]:4.060583345115E-1,(69[&rate=5.448212855747762E-4]:7.35756766359E-1,118[&rate=5.448212855747762E-4]:7.247978622493E-1)[&rate=5.448212855747762E-4]:5.35279001848E-2)[&rate=5.448212855747762E-4]:4.131709512415E-1)[&rate=5.448212855747762E-4]:1.38073784459E-1)[&rate=5.448212855747762E-4]:3.001653092704E-1)[&rate=5.448212855747762E-4]:3.668172181361E-2)[&rate=5.448212855747762E-4]:4.998151885073E-3)[&rate=5.448212855747762E-4]:5.486716672039E-1,(38[&rate=5.448212855747762E-4]:8.969384202489E-1,((((2[&rate=5.448212855747762E-4]:7.484801212226E-1,((22[&rate=5.448212855747762E-4]:2.78567949199E-1,27[&rate=5.448212855747762E-4]:2.950063053634E-1)[&rate=5.448212855747762E-4]:3.482454123206E-1,((26[&rate=5.448212855747762E-4]:4.605044922218E-1,(7[&rate=5.448212855747762E-4]:1.34962981743E-1,8[&rate=5.448212855747762E-4]:1.34962981743E-1)[&rate=5.448212855747762E-4]:2.186921954103E-1)[&rate=5.448212855747762E-4]:6.449021143716E-2,31[&rate=5.448212855747762E-4]:5.688303200974E-1)[&rate=5.448212855747762E-4]:1.127775619703E-1)[&rate=5.448212855747762E-4]:2.94269499429E-1)[&rate=5.448212855747762E-4]:1.726318718633E0,(((16[&rate=5.448212855747762E-4]:2.40199413465E0,39[&rate=5.448212855747762E-4]:3.165012085325E-1)[&rate=5.448212855747762E-4]:4.769729370002E-2,146[&rate=5.448212855747762E-4]:4.844170814674E-1)[&rate=5.448212855747762E-4]:3.605073854018E-2,40[&rate=5.448212855747762E-4]:4.002492407727E-1)[&rate=5.448212855747762E-4]:1.178237962538E-1)[&rate=5.448212855747762E-4]:1.112687437564E-1,(101[&rate=5.448212855747762E-4]:1.383734111158E0,(((3[&rate=5.448212855747762E-4]:6.195597924532E-1,((6[&rate=5.448212855747762E-4]:3.315323601942E-1,18[&rate=5.448212855747762E-4]:3.945460588243E-1)[&rate=5.448212855747762E-4]:1.465196668463E-1,(10[&rate=5.448212855747762E-4]:3.623301093563E-1,15[&rate=5.448212855747762E-4]:4.006862737397E-1)[&rate=5.448212855747762E-4]:1.321602738486E-1)[&rate=5.448212855747762E-4]:1.935625599332E-1)[&rate=5.448212855747762E-4]:1.423765909128E-2,(((((83[&rate=5.448212855747762E-4]:9.964495010589E-2,85[&rate=5.448212855747762E-4]:9.964495010589E-2)[&rate=5.448212855747762E-4]:4.017783936847E-3,(93[&rate=5.448212855747762E-4]:9.46477374944E-2,(86[&rate=5.448212855747762E-4]:4.804337291481E-2,84[&rate=5.448212855747762E-4]:4.804337291481E-2)[&rate=5.448212855747762E-4]:3.290573444258E-2)[&rate=5.448212855747762E-4]:2.271362668535E-2)[&rate=5.448212855747762E-4]:4.417829974319E-2,((91[&rate=5.448212855747762E-4]:8.655894966111E-2,90[&rate=5.448212855747762E-4]:8.655894966111E-2)[&rate=5.448212855747762E-4]:2.884651663742E-2,92[&rate=5.448212855747762E-4]:1.154054662985E-1)[&rate=5.448212855747762E-4]:4.613419762442E-2)[&rate=5.448212855747762E-4]:7.544280901892E-2,87[&rate=5.448212855747762E-4]:2.232838428048E-1)[&rate=5.448212855747762E-4]:4.073519408655E-1,(88[&rate=5.448212855747762E-4]:2.385881725593E-1,89[&rate=5.448212855747762E-4]:2.522868026964E-1)[&rate=5.448212855747762E-4]:3.92047611111E-1)[&rate=5.448212855747762E-4]:5.428876952712E-1)[&rate=5.448212855747762E-4]:8.631776585307E-1,((142[&rate=5.448212855747762E-4]:6.317119652478E-1,((144[&rate=5.448212855747762E-4]:3.324623622761E-1,145[&rate=5.448212855747762E-4]:3.37941814331E-1)[&rate=5.448212855747762E-4]:4.923278497708E-2,141[&rate=5.448212855747762E-4]:3.844348732805E-1)[&rate=5.448212855747762E-4]:2.445373659398E-1)[&rate=5.448212855747762E-4]:9.627418207483E-1,(((((20[&rate=5.448212855747762E-4]:5.295855960767E-1,25[&rate=5.448212855747762E-4]:5.487636782684E-1)[&rate=5.448212855747762E-4]:8.948272596225E-2,23[&rate=5.448212855747762E-4]:6.27287500121E-1)[&rate=5.448212855747762E-4]:2.106759099606E-1,(140[&rate=5.448212855747762E-4]:5.329728182421E-1,11[&rate=5.448212855747762E-4]:5.521509004338E-1)[&rate=5.448212855747762E-4]:2.008810027986E-1)[&rate=5.448212855747762E-4]:6.464461479203E-1,(102[&rate=5.448212855747762E-4]:1.490355761839E-1,((1[&rate=5.448212855747762E-4]:6.298793558221E-2,(21[&rate=5.448212855747762E-4]:7.229309978877E-1,28[&rate=5.448212855747762E-4]:7.475885321342E-1)[&rate=5.448212855747762E-4]:1.01700773311E-1)[&rate=5.448212855747762E-4]:1.821401968351E-1,24[&rate=5.448212855747762E-4]:1.025950050226E0)[&rate=5.448212855747762E-4]:2.847293615747E-1)[&rate=5.448212855747762E-4]:1.846890503113E-1)[&rate=5.448212855747762E-4]:9.727318637948E-3,(((((17[&rate=5.448212855747762E-4]:5.087689642756E-1,14[&rate=5.448212855747762E-4]:4.704127998919E-1)[&rate=5.448212855747762E-4]:1.388265412747E-1,(117[&rate=5.448212855747762E-4]:5.888098729425E-1,(4[&rate=5.448212855747762E-4]:2.151785406813E-2,30[&rate=5.448212855747762E-4]:1.941205937941E-1)[&rate=5.448212855747762E-4]:5.070180462716E-1)[&rate=5.448212855747762E-4]:2.31691942516E-2)[&rate=5.448212855747762E-4]:1.060471204363E-1,9[&rate=5.448212855747762E-4]:7.070672835208E-1)[&rate=5.448212855747762E-4]:4.980972579646E-1,(110[&rate=5.448212855747762E-4]:7.598151087851E-1,(113[&rate=5.448212855747762E-4]:6.326738893927E-1,105[&rate=5.448212855747762E-4]:6.052766291189E-1)[&rate=5.448212855747762E-4]:1.326206714471E-1)[&rate=5.448212855747762E-4]:4.480891587277E-1)[&rate=5.448212855747762E-4]:8.066956091669E-2,(((((111[&rate=5.448212855747762E-4]:1.301641778251E-1,139[&rate=5.448212855747762E-4]:3.055066435785E-1)[&rate=5.448212855747762E-4]:3.197290903918E-1,(104[&rate=5.448212855747762E-4]:1.583744832715E-2,106[&rate=5.448212855747762E-4]:1.583744832715E-2)[&rate=5.448212855747762E-4]:4.176174637254E-1)[&rate=5.448212855747762E-4]:1.371258346716E-1,116[&rate=5.448212855747762E-4]:5.103067741213E-1)[&rate=5.448212855747762E-4]:3.332923668807E-1,(148[&rate=5.448212855747762E-4]:4.599299675191E-1,143[&rate=5.448212855747762E-4]:4.571902414917E-1)[&rate=5.448212855747762E-4]:4.220253378666E-1)[&rate=5.448212855747762E-4]:1.791129939253E-1,((19[&rate=5.448212855747762E-4]:6.462078759194E-1,13[&rate=5.448212855747762E-4]:6.078517115357E-1)[&rate=5.448212855747762E-4]:1.055876736611E-1,(115[&rate=5.448212855747762E-4]:5.349796614901E-1,((((112[&rate=5.448212855747762E-4]:1.484957428569E-1,114[&rate=5.448212855747762E-4]:6.6303962035E-2)[&rate=5.448212855747762E-4]:2.375731750443E-1,109[&rate=5.448212855747762E-4]:3.833291918738E-1)[&rate=5.448212855747762E-4]:9.131742293628E-2,108[&rate=5.448212855747762E-4]:4.52728806591E-1)[&rate=5.448212855747762E-4]:3.052931210638E-3,107[&rate=5.448212855747762E-4]:4.58521463829E-1)[&rate=5.448212855747762E-4]:1.367321702638E-1)[&rate=5.448212855747762E-4]:9.626794288491E-2)[&rate=5.448212855747762E-4]:3.914645305523E-1)[&rate=5.448212855747762E-4]:1.89149364735E-1)[&rate=5.448212855747762E-4]:1.233712673886E-1)[&rate=5.448212855747762E-4]:4.426498397232E-3)[&rate=5.448212855747762E-4]:1.518363925721E-1)[&rate=5.448212855747762E-4]:8.894987271109E-1)[&rate=5.448212855747762E-4]:2.187718286183E-1)[&rate=5.448212855747762E-4]:2.164414388842E-2,(97[&rate=5.448212855747762E-4]:3.421926026898E-1,(147[&rate=5.448212855747762E-4]:4.05657686385E-1,(((99[&rate=5.448212855747762E-4]:4.118423162465E-1,96[&rate=5.448212855747762E-4]:3.763231905637E-1)[&rate=5.448212855747762E-4]:2.925483855033E-2,((94[&rate=5.448212855747762E-4]:1.720001209155E-1,100[&rate=5.448212855747762E-4]:1.720001209155E-1)[&rate=5.448212855747762E-4]:6.665142272257E-2,95[&rate=5.448212855747762E-4]:3.233509971902E-1)[&rate=5.448212855747762E-4]:1.068171958582E-1)[&rate=5.448212855747762E-4]:4.589410576108E-3,98[&rate=5.448212855747762E-4]:4.238286418757E-1)[&rate=5.448212855747762E-4]:5.286729587529E-2)[&rate=5.448212855747762E-4]:6.495021685124E-2)[&rate=5.448212855747762E-4]:2.377550706154E-1)[&rate=5.448212855747762E-4]:3.142585065066E-1)[&rate=5.448212855747762E-4]:2.570212238892E-1)[&rate=5.448212855747762E-4]:4.035826124171E-1,(32[&rate=5.448212855747762E-4]:6.222121609293E-2,34[&rate=5.448212855747762E-4]:8.413902431202E-2)[&rate=5.448212855747762E-4]:8.024087097676E-3)[&rate=5.448212855747762E-4]:4.594122012602E-2);
tree STATE_69930000 [&joint=-20962.066690204614,lnP=-20962.066690204614] = [&R] ((32[&rate=6.146172701850247E-4]:6.47288669942E-4,(34[&rate=6.146172701850247E-4]:9.002964806569E-3,(((((((55[&rate=6.146172701850247E-4]:4.496226718855E-1,56[&rate=6.146172701850247E-4]:4.496226718855E-1)[&rate=6.146172701850247E-4]:1.913848101456E-2,(58[&rate=6.146172701850247E-4]:4.19839410802E-1,((59[&rate=6.146172701850247E-4]:2.146146456696E-1,37[&rate=6.146172701850247E-4]:2.528660117898E-1)[&rate=6.146172701850247E-4]:1.927318807969E-2,54[&rate=6.146172701850247E-4]:1.95636467629E-1)[&rate=6.146172701850247E-4]:1.668258939927E-1)[&rate=6.146172701850247E-4]:7.624414646974E-2)[&rate=6.146172701850247E-4]:9.561247848828E-2,57[&rate=6.146172701850247E-4]:5.75302593137E-1)[&rate=6.146172701850247E-4]:2.188963973388E-1,68[&rate=6.146172701850247E-4]:7.422864221698E-1)[&rate=6.146172701850247E-4]:2.356641627664E-1,(125[&rate=6.146172701850247E-4]:8.209022420819E-1,(((((137[&rate=6.146172701850247E-4]:5.279016380475E-1,134[&rate=6.146172701850247E-4]:4.566687613353E-1)[&rate=6.146172701850247E-4]:2.631171260881E-2,133[&rate=6.146172701850247E-4]:5.131174602452E-1)[&rate=6.146172701850247E-4]:9.291758978487E-1,((103[&rate=6.146172701850247E-4]:6.313340810859E-1,(29[&rate=6.146172701850247E-4]:5.566271095547E-1,(5[&rate=6.146172701850247E-4]:2.400579176411E-1,12[&rate=6.146172701850247E-4]:2.784140820246E-1)[&rate=6.146172701850247E-4]:1.713637124615E-1)[&rate=6.146172701850247E-4]:3.0758368386E-1)[&rate=6.146172701850247E-4]:1.55753216478E0,52[&rate=6.146172701850247E-4]:5.245725113049E-1)[&rate=6.146172701850247E-4]:1.438380711322E-1)[&rate=6.146172701850247E-4]:3.227301653082E-2,(((((71[&rate=6.146172701850247E-4]:1.590693355732E-1,82[&rate=6.146172701850247E-4]:1.946857739293E-1)[&rate=6.146172701850247E-4]:7.266963808647E-2,(79[&rate=6.146172701850247E-4]:2.336345066796E-1,(72[&rate=6.146172701850247E-4]:6.401017204615E-2,78[&rate=6.146172701850247E-4]:8.592798026547E-2)[&rate=6.146172701850247E-4]:1.477065264142E-1)[&rate=6.146172701850247E-4]:2.550172725406E-2)[&rate=6.146172701850247E-4]:7.303051650958E-2,(77[&rate=6.146172701850247E-4]:2.233060503186E-1,73[&rate=6.146172701850247E-4]:2.287855023734E-1)[&rate=6.146172701850247E-4]:1.444771384807E-1)[&rate=6.146172701850247E-4]:9.589544939182E-2,(80[&rate=6.146172701850247E-4]:2.586588501429E-1,81[&rate=6.146172701850247E-4]:2.586588501429E-1)[&rate=6.146172701850247E-4]:1.611841716099E-1)[&rate=6.146172701850247E-4]:1.577652032217E-1,(75[&rate=6.146172701850247E-4]:4.78699374766E-1,(76[&rate=6.146172701850247E-4]:4.448618395017E-1,(70[&rate=6.146172701850247E-4]:2.830013777189E-1,74[&rate=6.146172701850247E-4]:3.213575421024E-1)[&rate=6.146172701850247E-4]:1.235042973994E-1)[&rate=6.146172701850247E-4]:3.383753526423E-2)[&rate=6.146172701850247E-4]:1.482239187016E-1)[&rate=6.146172701850247E-4]:8.120266428011E-1)[&rate=6.146172701850247E-4]:7.337984853804E-3,53[&rate=6.146172701850247E-4]:6.998248625104E-1)[&rate=6.146172701850247E-4]:3.314598932327E-1)[&rate=6.146172701850247E-4]:3.23715009521E-1)[&rate=6.146172701850247E-4]:1.943659947827E-1,((((126[&rate=6.146172701850247E-4]:1.030901865995E0,(120[&rate=6.146172701850247E-4]:1.653773673128E0,119[&rate=6.146172701850247E-4]:1.749664084087E0)[&rate=6.146172701850247E-4]:6.694030455229E-2)[&rate=6.146172701850247E-4]:2.670462893854E-2,((138[&rate=6.146172701850247E-4]:4.455015558697E-1,136[&rate=6.146172701850247E-4]:3.139947065545E-1)[&rate=6.146172701850247E-4]:3.746481792533E-1,135[&rate=6.146172701850247E-4]:6.20149735123E-1)[&rate=6.146172701850247E-4]:8.752140769751E-1)[&rate=6.146172701850247E-4]:4.207960719625E-1,66[&rate=6.146172701850247E-4]:2.312283772113E-1)[&rate=6.146172701850247E-4]:1.721509249899E-1,(67[&rate=6.146172701850247E-4]:2.528098752622E-1,(122[&rate=6.146172701850247E-4]:3.546349009772E-1,(124[&rate=6.146172701850247E-4]:3.240351680206E-1,123[&rate=6.146172701850247E-4]:3.267674084577E-1)[&rate=6.146172701850247E-4]:2.786749251946E-2)[&rate=6.146172701850247E-4]:3.994475246257E-1)[&rate=6.146172701850247E-4]:1.505694269389E-1)[&rate=6.146172701850247E-4]:2.212166397455E-1)[&rate=6.146172701850247E-4]:3.78425722769E-2,((((127[&rate=6.146172701850247E-4]:2.419336727796E0,121[&rate=6.146172701850247E-4]:1.978240837385E0)[&rate=6.146172701850247E-4]:2.644265415508E-1,(35[&rate=6.146172701850247E-4]:1.697210957175E-3,36[&rate=6.146172701850247E-4]:4.827255342293E-2)[&rate=6.146172701850247E-4]:1.149427707185E-1)[&rate=6.146172701850247E-4]:1.956482538187E-1,(((128[&rate=6.146172701850247E-4]:1.243727353889E0,(((64[&rate=6.146172701850247E-4]:3.762423918491E-1,65[&rate=6.146172701850247E-4]:2.255574603424E-1)[&rate=6.146172701850247E-4]:2.852970354113E-2,(62[&rate=6.146172701850247E-4]:2.67634956974E-1,60[&rate=6.146172701850247E-4]:7.58541350563E-2)[&rate=6.146172701850247E-4]:1.782330288273E-1)[&rate=6.146172701850247E-4]:2.844058522576E-2,(61[&rate=6.146172701850247E-4]:2.55480650194E-1,63[&rate=6.146172701850247E-4]:2.14384759783E-1)[&rate=6.146172701850247E-4]:2.18827920833E-1)[&rate=6.146172701850247E-4]:9.09144810259E-1)[&rate=6.146172701850247E-4]:5.784277043429E-3,((69[&rate=6.146172701850247E-4]:6.438252889673E-1,118[&rate=6.146172701850247E-4]:6.328663848577E-1)[&rate=6.146172701850247E-4]:2.091336791802E-2,((129[&rate=6.146172701850247E-4]:9.868887168997E-2,132[&rate=6.146172701850247E-4]:1.014285977173E-1)[&rate=6.146172701850247E-4]:1.936162008343E-2,(131[&rate=6.146172701850247E-4]:1.115218407878E-1,130[&rate=6.146172701850247E-4]:1.087821147604E-1)[&rate=6.146172701850247E-4]:9.268377012997E-3)[&rate=6.146172701850247E-4]:3.987429596324E-1)[&rate=6.146172701850247E-4]:7.354579055538E-1)[&rate=6.146172701850247E-4]:5.484117398596E-1,((51[&rate=6.146172701850247E-4]:5.92666413144E-1,((43[&rate=6.146172701850247E-4]:5.837117078145E-1,(((42[&rate=6.146172701850247E-4]:1.366410459113E-1,48[&rate=6.146172701850247E-4]:1.748924120315E-1)[&rate=6.146172701850247E-4]:2.86130868642E-1,41[&rate=6.146172701850247E-4]:4.17307433679E-1)[&rate=6.146172701850247E-4]:1.108898018284E-1,46[&rate=6.146172701850247E-4]:5.828420442503E-1)[&rate=6.146172701850247E-4]:8.696635641248E-4)[&rate=6.146172701850247E-4]:3.398634588982E-2,(47[&rate=6.146172701850247E-4]:6.10947688398E-1,(44[&rate=6.146172701850247E-4]:5.418237688924E-1,(49[&rate=6.146172701850247E-4]:3.377591484692E-1,50[&rate=6.146172701850247E-4]:3.377591484692E-1)[&rate=6.146172701850247E-4]:1.767422160517E-1)[&rate=6.146172701850247E-4]:6.365943863139E-2)[&rate=6.146172701850247E-4]:6.75036530625E-3)[&rate=6.146172701850247E-4]:2.290763811251E-3)[&rate=6.146172701850247E-4]:7.170132764478E-2,45[&rate=6.146172701850247E-4]:6.834934238489E-1)[&rate=6.146172701850247E-4]:3.410337346515E-1)[&rate=6.146172701850247E-4]:4.313198799029E-2)[&rate=6.146172701850247E-4]:1.632479857559E-1,(38[&rate=6.146172701850247E-4]:7.478093642416E-1,(((40[&rate=6.146172701850247E-4]:5.406404350141E-1,39[&rate=6.146172701850247E-4]:5.406404350141E-1)[&rate=6.146172701850247E-4]:1.676360130699E-2,(146[&rate=6.146172701850247E-4]:6.445339380165E-1,((99[&rate=6.146172701850247E-4]:5.06306995271E-1,96[&rate=6.146172701850247E-4]:4.707878695881E-1)[&rate=6.146172701850247E-4]:9.882867087644E-2,(((100[&rate=6.146172701850247E-4]:2.508918162533E-1,94[&rate=6.146172701850247E-4]:2.508918162533E-1)[&rate=6.146172701850247E-4]:2.607793546408E-2,95[&rate=6.146172701850247E-4]:3.616692052694E-1)[&rate=6.146172701850247E-4]:2.207882148998E-1,98[&rate=6.146172701850247E-4]:5.715284584204E-1)[&rate=6.146172701850247E-4]:1.174928422976E-2)[&rate=6.146172701850247E-4]:6.94529166777E-2)[&rate=6.146172701850247E-4]:3.308867753953E-2)[&rate=6.146172701850247E-4]:2.852780636717E-2,(((26[&rate=6.146172701850247E-4]:1.397218774707E0,(((22[&rate=6.146172701850247E-4]:2.884892663935E-1,27[&rate=6.146172701850247E-4]:3.049276225579E-1)[&rate=6.146172701850247E-4]:4.565733637844E-1,(7[&rate=6.146172701850247E-4]:2.061502449749E-1,8[&rate=6.146172701850247E-4]:2.061502449749E-1)[&rate=6.146172701850247E-4]:4.430219742442E-1)[&rate=6.146172701850247E-4]:3.521828567733E-2,(31[&rate=6.146172701850247E-4]:7.061153528407E-1,2[&rate=6.146172701850247E-4]:4.787180925666E-1)[&rate=6.146172701850247E-4]:1.289600835626E-1)[&rate=6.146172701850247E-4]:6.059789547422E-1)[&rate=6.146172701850247E-4]:1.19076101914E0,16[&rate=6.146172701850247E-4]:2.533185273299E0)[&rate=6.146172701850247E-4]:8.38431202426E-2,((97[&rate=6.146172701850247E-4]:2.592294395214E-1,(101[&rate=6.146172701850247E-4]:5.927377276819E-1,(((((((91[&rate=6.146172701850247E-4]:8.523651647433E-3,90[&rate=6.146172701850247E-4]:8.523651647433E-3)[&rate=6.146172701850247E-4]:4.827600079317E-2,92[&rate=6.146172701850247E-4]:5.679965244061E-2)[&rate=6.146172701850247E-4]:1.850938277079E-1,(87[&rate=6.146172701850247E-4]:2.250401913251E-1,((83[&rate=6.146172701850247E-4]:6.727501656338E-2,93[&rate=6.146172701850247E-4]:8.09736467004E-2)[&rate=6.146172701850247E-4]:1.082534764433E-1,(86[&rate=6.146172701850247E-4]:1.469724318832E-1,(84[&rate=6.146172701850247E-4]:7.241591545792E-2,85[&rate=6.146172701850247E-4]:7.241591545792E-2)[&rate=6.146172701850247E-4]:7.455651642532E-2)[&rate=6.146172701850247E-4]:2.855606112341E-2)[&rate=6.146172701850247E-4]:4.951169831841E-2)[&rate=6.146172701850247E-4]:3.15465868645E-3)[&rate=6.146172701850247E-4]:6.301627929525E-1,(88[&rate=6.146172701850247E-4]:2.255949501837E-1,89[&rate=6.146172701850247E-4]:2.392935803207E-1)[&rate=6.146172701850247E-4]:6.327626927803E-1)[&rate=6.146172701850247E-4]:2.898703112848E-1,((10[&rate=6.146172701850247E-4]:3.827098483146E-1,15[&rate=6.146172701850247E-4]:4.210660126981E-1)[&rate=6.146172701850247E-4]:2.249557714726E-1,(6[&rate=6.146172701850247E-4]:4.110500427073E-1,18[&rate=6.146172701850247E-4]:4.740637413375E-1)[&rate=6.146172701850247E-4]:1.801772209155E-1)[&rate=6.146172701850247E-4]:6.932945774927E-2)[&rate=6.146172701850247E-4]:1.412645646848E-1,3[&rate=6.146172701850247E-4]:7.497664915364E-1)[&rate=6.146172701850247E-4]:5.183133395287E-1,((142[&rate=6.146172701850247E-4]:4.859111024767E-1,(144[&rate=6.146172701850247E-4]:1.882880672072E-1,(141[&rate=6.146172701850247E-4]:9.678641531343E-2,145[&rate=6.146172701850247E-4]:9.952614134101E-2)[&rate=6.146172701850247E-4]:9.424137792113E-2)[&rate=6.146172701850247E-4]:2.921435832145E-1)[&rate=6.146172701850247E-4]:9.576913662734E-1,(((((110[&rate=6.146172701850247E-4]:6.556530899888E-1,105[&rate=6.146172701850247E-4]:6.337352817697E-1)[&rate=6.146172701850247E-4]:1.130985879389E-1,(((17[&rate=6.146172701850247E-4]:3.51715801577E-1,14[&rate=6.146172701850247E-4]:3.133596371933E-1)[&rate=6.146172701850247E-4]:2.279471211247E-1,(4[&rate=6.146172701850247E-4]:6.986569678675E-2,30[&rate=6.146172701850247E-4]:2.424684365128E-1)[&rate=6.146172701850247E-4]:4.139068149561E-1)[&rate=6.146172701850247E-4]:1.550194968604E-1,(9[&rate=6.146172701850247E-4]:1.490717646783E-1,117[&rate=6.146172701850247E-4]:1.60030668788E-1)[&rate=6.146172701850247E-4]:5.39035312418E-1)[&rate=6.146172701850247E-4]:7.790487480401E-2)[&rate=6.146172701850247E-4]:2.739349698007E-2,113[&rate=6.146172701850247E-4]:8.016246269625E-1)[&rate=6.146172701850247E-4]:2.546391823038E-1,((((107[&rate=6.146172701850247E-4]:4.639973642267E-1,((112[&rate=6.146172701850247E-4]:4.517375495188E-1,114[&rate=6.146172701850247E-4]:3.69545768697E-1)[&rate=6.146172701850247E-4]:2.345518100127E-2,109[&rate=6.146172701850247E-4]:4.724530044928E-1)[&rate=6.146172701850247E-4]:1.072244192565E-2)[&rate=6.146172701850247E-4]:1.466680760262E-1,108[&rate=6.146172701850247E-4]:6.079257142255E-1)[&rate=6.146172701850247E-4]:1.802701214048E-1,(115[&rate=6.146172701850247E-4]:6.419276156738E-1,(13[&rate=6.146172701850247E-4]:4.181094976232E-1,19[&rate=6.146172701850247E-4]:4.564656620069E-1)[&rate=6.146172701850247E-4]:3.060098988724E-1)[&rate=6.146172701850247E-4]:8.873397338111E-2)[&rate=6.146172701850247E-4]:1.551275657793E-1,((116[&rate=6.146172701850247E-4]:4.952597644535E-1,(104[&rate=6.146172701850247E-4]:3.185616506452E-1,((106[&rate=6.146172701850247E-4]:1.602566938412E-1,111[&rate=6.146172701850247E-4]:1.766950500056E-1)[&rate=6.146172701850247E-4]:1.463431413878E-1,139[&rate=6.146172701850247E-4]:4.983806571467E-1)[&rate=6.146172701850247E-4]:1.196181541619E-2)[&rate=6.146172701850247E-4]:2.369720864111E-1)[&rate=6.146172701850247E-4]:8.594756284726E-2,(148[&rate=6.146172701850247E-4]:3.557403319607E-1,143[&rate=6.146172701850247E-4]:3.530006059333E-1)[&rate=6.146172701850247E-4]:2.638231597238E-1)[&rate=6.146172701850247E-4]:3.045818275334E-1)[&rate=6.146172701850247E-4]:8.828287361023E-2)[&rate=6.146172701850247E-4]:1.697820032842E-1,(102[&rate=6.146172701850247E-4]:8.909868223226E-2,((1[&rate=6.146172701850247E-4]:3.296951036745E-2,(24[&rate=6.146172701850247E-4]:6.69860127688E-1,(21[&rate=6.146172701850247E-4]:5.080041829828E-1,28[&rate=6.146172701850247E-4]:5.326617172293E-1)[&rate=6.146172701850247E-4]:1.426778625134E-1)[&rate=6.146172701850247E-4]:1.439313004877E-1)[&rate=6.146172701850247E-4]:1.168408292217E-1,(((25[&rate=6.146172701850247E-4]:4.981422779052E-1,20[&rate=6.146172701850247E-4]:4.789641957135E-1)[&rate=6.146172701850247E-4]:1.670595305096E-2,23[&rate=6.146172701850247E-4]:5.038893268465E-1)[&rate=6.146172701850247E-4]:9.387972538183E-2,(140[&rate=6.146172701850247E-4]:4.063373681879E-1,11[&rate=6.146172701850247E-4]:4.255154503797E-1)[&rate=6.146172701850247E-4]:8.732209499947E-2)[&rate=6.146172701850247E-4]:3.219043010594E-1)[&rate=6.146172701850247E-4]:3.201102604513E-1)[&rate=6.146172701850247E-4]:6.297452757861E-2)[&rate=6.146172701850247E-4]:4.495391647342E-2)[&rate=6.146172701850247E-4]:7.37924308082E-2)[&rate=6.146172701850247E-4]:3.273976226444E-1)[&rate=6.146172701850247E-4]:7.106941221994E-1)[&rate=6.146172701850247E-4]:3.533328474248E-3,147[&rate=6.146172701850247E-4]:3.911780685422E-1)[&rate=6.146172701850247E-4]:1.977344480627E-1)[&rate=6.146172701850247E-4]:5.439637526374E-2)[&rate=6.146172701850247E-4]:2.301835324824E-1)[&rate=6.146172701850247E-4]:3.300923035242E-1)[&rate=6.146172701850247E-4]:1.869022929732E-1)[&rate=6.146172701850247E-4]:2.095781492131E-1)[&rate=6.146172701850247E-4]:1.356213208246E-2)[&rate=6.146172701850247E-4]:1.608163824922E-3,33[&rate=6.146172701850247E-4]:7.734904549578E-3);
tree STATE_70020000 [&joint=-20958.393386197324,lnP=-20958.393386197324] = [&R] (((34[&rate=5.32753388450376E-4]:5.196917725752E-2,32[&rate=5.32753388450376E-4]:3.005136903843E-2)[&rate=5.32753388450376E-4]:6.891801009324E-2,33[&rate=5.32753388450376E-4]:1.044488311864E-1)[&rate=5.32753388450376E-4]:4.903533084645E-2,(((((((55[&rate=5.32753388450376E-4]:3.693932646921E-1,56[&rate=5.32753388450376E-4]:3.693932646921E-1)[&rate=5.32753388450376E-4]:4.556476061028E-2,((37[&rate=5.32753388450376E-4]:3.963661279732E-1,(57[&rate=5.32753388450376E-4]:3.318444636995E-1,58[&rate=5.32753388450376E-4]:3.482379063224E-1)[&rate=5.32753388450376E-4]:2.900253859061E-2)[&rate=5.32753388450376E-4]:3.042330884689E-3,54[&rate=5.32753388450376E-4]:3.229057266174E-1)[&rate=5.32753388450376E-4]:6.199765387635E-2)[&rate=5.32753388450376E-4]:6.407100613068E-3,59[&rate=5.32753388450376E-4]:4.29561847227E-1)[&rate=5.32753388450376E-4]:1.11106552157E-1,68[&rate=5.32753388450376E-4]:4.914880715151E-1)[&rate=5.32753388450376E-4]:5.531171079026E-1,(125[&rate=5.32753388450376E-4]:1.010812599584E0,(((52[&rate=5.32753388450376E-4]:6.925768488277E-1,(103[&rate=5.32753388450376E-4]:7.75767820836E-1,(29[&rate=5.32753388450376E-4]:6.565194116395E-1,(5[&rate=5.32753388450376E-4]:1.123983280983E-1,12[&rate=5.32753388450376E-4]:1.507544924817E-1)[&rate=5.32753388450376E-4]:3.989156040893E-1)[&rate=5.32753388450376E-4]:3.521251215252E-1)[&rate=5.32753388450376E-4]:1.581102762553E0)[&rate=5.32753388450376E-4]:4.499585825521E-2,((134[&rate=5.32753388450376E-4]:1.153350548847E-1,137[&rate=5.32753388450376E-4]:1.865679315969E-1)[&rate=5.32753388450376E-4]:4.539586671736E-1,133[&rate=5.32753388450376E-4]:5.994307083595E-1)[&rate=5.32753388450376E-4]:9.120247743802E-1)[&rate=5.32753388450376E-4]:3.750849098208E-2,(((((82[&rate=5.32753388450376E-4]:5.563333248439E-1,(79[&rate=5.32753388450376E-4]:1.9875197978E-1,(72[&rate=5.32753388450376E-4]:4.783525526207E-2,78[&rate=5.32753388450376E-4]:6.975306348138E-2)[&rate=5.32753388450376E-4]:1.289989162986E-1)[&rate=5.32753388450376E-4]:3.493621669818E-1)[&rate=5.32753388450376E-4]:4.409162742445E-2,(73[&rate=5.32753388450376E-4]:5.937147989362E-1,(80[&rate=5.32753388450376E-4]:3.620803721053E-2,81[&rate=5.32753388450376E-4]:3.620803721053E-2)[&rate=5.32753388450376E-4]:5.081916932326E-1)[&rate=5.32753388450376E-4]:3.958686566086E-2)[&rate=5.32753388450376E-4]:5.20697636689E-2,(71[&rate=5.32753388450376E-4]:4.567702228798E-1,77[&rate=5.32753388450376E-4]:5.1978392151E-1)[&rate=5.32753388450376E-4]:1.601080547013E-1)[&rate=5.32753388450376E-4]:2.014516238111E-1,(((74[&rate=5.32753388450376E-4]:6.452834454185E-1,76[&rate=5.32753388450376E-4]:6.452834454185E-1)[&rate=5.32753388450376E-4]:1.179824514525E-2,70[&rate=5.32753388450376E-4]:6.187255261803E-1)[&rate=5.32753388450376E-4]:1.340982167605E-1,75[&rate=5.32753388450376E-4]:7.911799073243E-1)[&rate=5.32753388450376E-4]:9.564314475281E-2)[&rate=5.32753388450376E-4]:5.677312625982E-1,53[&rate=5.32753388450376E-4]:7.080912560632E-1)[&rate=5.32753388450376E-4]:5.87932206904E-2)[&rate=5.32753388450376E-4]:4.543106364917E-1)[&rate=5.32753388450376E-4]:2.004592465003E-1)[&rate=5.32753388450376E-4]:1.916274073871E-1,((((35[&rate=5.32753388450376E-4]:4.953896307122E-3,36[&rate=5.32753388450376E-4]:5.152923877288E-2)[&rate=5.32753388450376E-4]:2.62773165642E-1,(121[&rate=5.32753388450376E-4]:1.516617931639E0,127[&rate=5.32753388450376E-4]:1.95771382205E0)[&rate=5.32753388450376E-4]:8.771365275705E-1)[&rate=5.32753388450376E-4]:1.818179429894E-1,(((128[&rate=5.32753388450376E-4]:1.207821017672E0,((118[&rate=5.32753388450376E-4]:6.002461783508E-1,69[&rate=5.32753388450376E-4]:6.112050824604E-1)[&rate=5.32753388450376E-4]:3.416137436673E-1,(131[&rate=5.32753388450376E-4]:1.69416576837E-1,((129[&rate=5.32753388450376E-4]:3.888745941299E-2,132[&rate=5.32753388450376E-4]:4.162718544035E-2)[&rate=5.32753388450376E-4]:3.617377204163E-2,130[&rate=5.32753388450376E-4]:7.506123145462E-2)[&rate=5.32753388450376E-4]:9.161561935505E-2)[&rate=5.32753388450376E-4]:6.381967698385E-1)[&rate=5.32753388450376E-4]:4.05687123051E-1)[&rate=5.32753388450376E-4]:1.043583976224E-1,(((64[&rate=5.32753388450376E-4]:2.218188373251E-1,(62[&rate=5.32753388450376E-4]:2.39104005708E-1,60[&rate=5.32753388450376E-4]:4.732318379024E-2)[&rate=5.32753388450376E-4]:2.381072202819E-2)[&rate=5.32753388450376E-4]:1.671013288168E-1,65[&rate=5.32753388450376E-4]:2.382352346353E-1)[&rate=5.32753388450376E-4]:3.361023466276E-1,(61[&rate=5.32753388450376E-4]:1.6913547166E-1,63[&rate=5.32753388450376E-4]:1.280395812489E-1)[&rate=5.32753388450376E-4]:5.969829315206E-1)[&rate=5.32753388450376E-4]:6.857870395108E-1)[&rate=5.32753388450376E-4]:4.89555067625E-1,(45[&rate=5.32753388450376E-4]:6.232832411986E-1,((((49[&rate=5.32753388450376E-4]:1.036272297354E-1,50[&rate=5.32753388450376E-4]:1.036272297354E-1)[&rate=5.32753388450376E-4]:4.042676073926E-1,(47[&rate=5.32753388450376E-4]:5.019921334815E-1,51[&rate=5.32753388450376E-4]:4.7466972911E-1)[&rate=5.32753388450376E-4]:3.868958889232E-2)[&rate=5.32753388450376E-4]:1.036664542941E-2,44[&rate=5.32753388450376E-4]:5.455838869289E-1)[&rate=5.32753388450376E-4]:6.899572974882E-3,(46[&rate=5.32753388450376E-4]:5.476698359985E-1,(((41[&rate=5.32753388450376E-4]:2.516210287389E-1,48[&rate=5.32753388450376E-4]:2.953368757333E-1)[&rate=5.32753388450376E-4]:1.120532192202E-1,42[&rate=5.32753388450376E-4]:3.691387288333E-1)[&rate=5.32753388450376E-4]:3.83233194306E-2,43[&rate=5.32753388450376E-4]:4.566423761326E-1)[&rate=5.32753388450376E-4]:9.102745986586E-2)[&rate=5.32753388450376E-4]:1.027810477961E-2)[&rate=5.32753388450376E-4]:7.353202173189E-2)[&rate=5.32753388450376E-4]:4.050550294292E-1)[&rate=5.32753388450376E-4]:1.76577645307E-1)[&rate=5.32753388450376E-4]:6.383376927447E-2,(38[&rate=5.32753388450376E-4]:8.910752733882E-1,((((((101[&rate=5.32753388450376E-4]:5.068651132049E-1,(((((((83[&rate=5.32753388450376E-4]:5.265509967617E-2,84[&rate=5.32753388450376E-4]:5.265509967617E-2)[&rate=5.32753388450376E-4]:2.017907373078E-2,93[&rate=5.32753388450376E-4]:8.653280354396E-2)[&rate=5.32753388450376E-4]:6.40135562098E-2,((91[&rate=5.32753388450376E-4]:9.983820168828E-2,90[&rate=5.32753388450376E-4]:9.983820168828E-2)[&rate=5.32753388450376E-4]:3.650921030392E-2,92[&rate=5.32753388450376E-4]:1.363474119922E-1)[&rate=5.32753388450376E-4]:1.419894776157E-2)[&rate=5.32753388450376E-4]:2.34523050487E-1,((88[&rate=5.32753388450376E-4]:1.616190568719E-1,89[&rate=5.32753388450376E-4]:1.753176870089E-1)[&rate=5.32753388450376E-4]:2.057067968657E-1,((86[&rate=5.32753388450376E-4]:9.277166428793E-2,85[&rate=5.32753388450376E-4]:9.277166428793E-2)[&rate=5.32753388450376E-4]:3.603878852695E-2,87[&rate=5.32753388450376E-4]:1.288104528149E-1)[&rate=5.32753388450376E-4]:2.385154009227E-1)[&rate=5.32753388450376E-4]:4.044926366213E-3)[&rate=5.32753388450376E-4]:7.795938060106E-1,(((10[&rate=5.32753388450376E-4]:3.221777907463E-1,15[&rate=5.32753388450376E-4]:3.605339551297E-1)[&rate=5.32753388450376E-4]:1.490352648849E-1,18[&rate=5.32753388450376E-4]:5.177883980969E-1)[&rate=5.32753388450376E-4]:5.760094554063E-2,6[&rate=5.32753388450376E-4]:5.123756450074E-1)[&rate=5.32753388450376E-4]:1.509177082303E-1)[&rate=5.32753388450376E-4]:1.941471704563E-1,3[&rate=5.32753388450376E-4]:8.053857291735E-1)[&rate=5.32753388450376E-4]:3.822234257107E-1,(((102[&rate=5.32753388450376E-4]:8.08523345604E-2,((24[&rate=5.32753388450376E-4]:1.026619292301E0,(1[&rate=5.32753388450376E-4]:1.852138213807E-1,(21[&rate=5.32753388450376E-4]:6.973997528214E-1,28[&rate=5.32753388450376E-4]:7.220572870679E-1)[&rate=5.32753388450376E-4]:2.494579041758E-1)[&rate=5.32753388450376E-4]:6.058355311223E-2)[&rate=5.32753388450376E-4]:1.879679243356E-1,((140[&rate=5.32753388450376E-4]:6.688458883138E-1,11[&rate=5.32753388450376E-4]:6.880239705055E-1)[&rate=5.32753388450376E-4]:7.663664919429E-2,((20[&rate=5.32753388450376E-4]:4.03842141063E-1,25[&rate=5.32753388450376E-4]:4.230202232548E-1)[&rate=5.32753388450376E-4]:3.222526225058E-1,23[&rate=5.32753388450376E-4]:7.343139416509E-1)[&rate=5.32753388450376E-4]:1.152781848981E-1)[&rate=5.32753388450376E-4]:3.540361859781E-1)[&rate=5.32753388450376E-4]:2.790895354001E-2)[&rate=5.32753388450376E-4]:1.183340932542E-2,((((17[&rate=5.32753388450376E-4]:3.444028836294E-1,14[&rate=5.32753388450376E-4]:3.060467192457E-1)[&rate=5.32753388450376E-4]:5.979242776837E-1,((105[&rate=5.32753388450376E-4]:6.197311787082E-1,110[&rate=5.32753388450376E-4]:6.416489869273E-1)[&rate=5.32753388450376E-4]:1.505873709067E-1,113[&rate=5.32753388450376E-4]:7.977158098887E-1)[&rate=5.32753388450376E-4]:1.062551870407E-1)[&rate=5.32753388450376E-4]:1.068155970774E-3,((9[&rate=5.32753388450376E-4]:3.499301959205E-1,117[&rate=5.32753388450376E-4]:3.608891000301E-1)[&rate=5.32753388450376E-4]:1.832170973071E-1,(4[&rate=5.32753388450376E-4]:9.408162335811E-2,30[&rate=5.32753388450376E-4]:2.666843630841E-1)[&rate=5.32753388450376E-4]:3.897506013764E-1)[&rate=5.32753388450376E-4]:3.636726815904E-1)[&rate=5.32753388450376E-4]:2.265111817895E-1,(((148[&rate=5.32753388450376E-4]:2.826509188464E-1,143[&rate=5.32753388450376E-4]:2.799111928191E-1)[&rate=5.32753388450376E-4]:6.87472638497E-1,(((106[&rate=5.32753388450376E-4]:2.851153733542E-1,111[&rate=5.32753388450376E-4]:3.015537295186E-1)[&rate=5.32753388450376E-4]:3.207402631935E-1,(104[&rate=5.32753388450376E-4]:2.692918978937E-1,139[&rate=5.32753388450376E-4]:4.610727198115E-1)[&rate=5.32753388450376E-4]:3.36563738654E-1)[&rate=5.32753388450376E-4]:5.126376365441E-2,116[&rate=5.32753388450376E-4]:5.968454275994E-1)[&rate=5.32753388450376E-4]:3.349219653604E-1)[&rate=5.32753388450376E-4]:5.482988427045E-2,((108[&rate=5.32753388450376E-4]:6.424456598985E-1,((114[&rate=5.32753388450376E-4]:3.212236201886E-1,112[&rate=5.32753388450376E-4]:4.034154010105E-1)[&rate=5.32753388450376E-4]:1.643156076842E-1,(107[&rate=5.32753388450376E-4]:2.980965561053E-1,109[&rate=5.32753388450376E-4]:3.17274638297E-1)[&rate=5.32753388450376E-4]:2.477166443702E-1)[&rate=5.32753388450376E-4]:9.93721854503E-2)[&rate=5.32753388450376E-4]:2.111220494017E-1,((13[&rate=5.32753388450376E-4]:5.706991497691E-1,19[&rate=5.32753388450376E-4]:6.090553141527E-1)[&rate=5.32753388450376E-4]:1.813720335689E-1,115[&rate=5.32753388450376E-4]:6.698794025161E-1)[&rate=5.32753388450376E-4]:1.261540602087E-1)[&rate=5.32753388450376E-4]:1.905638145054E-1)[&rate=5.32753388450376E-4]:6.276127663758E-2)[&rate=5.32753388450376E-4]:3.510801193576E-2)[&rate=5.32753388450376E-4]:3.067030742679E-2,(142[&rate=5.32753388450376E-4]:3.835059071435E-1,(141[&rate=5.32753388450376E-4]:1.120321734854E-1,(145[&rate=5.32753388450376E-4]:8.621626094314E-2,144[&rate=5.32753388450376E-4]:8.073680888819E-2)[&rate=5.32753388450376E-4]:2.855563856983E-2)[&rate=5.32753388450376E-4]:2.687340076305E-1)[&rate=5.32753388450376E-4]:9.86425486635E-1)[&rate=5.32753388450376E-4]:6.699282959896E-2)[&rate=5.32753388450376E-4]:3.219956843483E-1)[&rate=5.32753388450376E-4]:8.839840957017E-1,146[&rate=5.32753388450376E-4]:5.379036291478E-1)[&rate=5.32753388450376E-4]:2.282916355311E-2,(147[&rate=5.32753388450376E-4]:4.956648115169E-1,(16[&rate=5.32753388450376E-4]:2.523707064667E0,97[&rate=5.32753388450376E-4]:3.671758871833E-1)[&rate=5.32753388450376E-4]:7.362378708864E-5)[&rate=5.32753388450376E-4]:2.226451129389E-3)[&rate=5.32753388450376E-4]:8.024287799692E-3,39[&rate=5.32753388450376E-4]:4.485385012657E-1)[&rate=5.32753388450376E-4]:4.550650271253E-2,((((7[&rate=5.32753388450376E-4]:2.327903016915E-1,8[&rate=5.32753388450376E-4]:2.327903016915E-1)[&rate=5.32753388450376E-4]:3.93744747881E-1,26[&rate=5.32753388450376E-4]:7.33384364641E-1)[&rate=5.32753388450376E-4]:1.567854650829E-1,(((22[&rate=5.32753388450376E-4]:3.630280147705E-1,27[&rate=5.32753388450376E-4]:3.794663709349E-1)[&rate=5.32753388450376E-4]:3.502206940079E-1,31[&rate=5.32753388450376E-4]:7.680432293265E-1)[&rate=5.32753388450376E-4]:3.865113653742E-2,2[&rate=5.32753388450376E-4]:5.792971055899E-1)[&rate=5.32753388450376E-4]:1.273110802984E-1)[&rate=5.32753388450376E-4]:1.631970245191E0,40[&rate=5.32753388450376E-4]:3.818526282501E-1)[&rate=5.32753388450376E-4]:1.121923757281E-1)[&rate=5.32753388450376E-4]:1.253685450479E-1,((96[&rate=5.32753388450376E-4]:5.550224023592E-1,99[&rate=5.32753388450376E-4]:5.905415280421E-1)[&rate=5.32753388450376E-4]:1.096236533116E-1,(((94[&rate=5.32753388450376E-4]:4.364017998667E-1,100[&rate=5.32753388450376E-4]:4.364017998667E-1)[&rate=5.32753388450376E-4]:7.216723700402E-2,95[&rate=5.32753388450376E-4]:5.932684904228E-1)[&rate=5.32753388450376E-4]:5.666352337956E-2,98[&rate=5.32753388450376E-4]:6.390030520536E-1)[&rate=5.32753388450376E-4]:3.930420580288E-2)[&rate=5.32753388450376E-4]:6.952159171596E-2)[&rate=5.32753388450376E-4]:3.399677352911E-1)[&rate=5.32753388450376E-4]:2.246689473402E-1)[&rate=5.32753388450376E-4]:1.751331748195E-1)[&rate=5.32753388450376E-4]:9.335726594423E-2,((67[&rate=5.32753388450376E-4]:4.457507342079E-1,((123[&rate=5.32753388450376E-4]:2.09527745793E-1,124[&rate=5.32753388450376E-4]:2.067955053558E-1)[&rate=5.32753388450376E-4]:1.039648208086E-1,122[&rate=5.32753388450376E-4]:3.134925666016E-1)[&rate=5.32753388450376E-4]:6.33530717947E-1)[&rate=5.32753388450376E-4]:1.501095896303E-1,(((126[&rate=5.32753388450376E-4]:1.042868333472E0,120[&rate=5.32753388450376E-4]:1.732680445157E0)[&rate=5.32753388450376E-4]:1.284252017877E-1,(((138[&rate=5.32753388450376E-4]:1.890471871956E-1,136[&rate=5.32753388450376E-4]:5.75403378804E-2)[&rate=5.32753388450376E-4]:6.815027060939E-1,135[&rate=5.32753388450376E-4]:6.705498932895E-1)[&rate=5.32753388450376E-4]:7.8314299521E-1,119[&rate=5.32753388450376E-4]:1.801638093979E0)[&rate=5.32753388450376E-4]:1.553579639245E-1)[&rate=5.32753388450376E-4]:4.320425778129E-1,66[&rate=5.32753388450376E-4]:3.561619233876E-1)[&rate=5.32753388450376E-4]:2.396984004506E-1)[&rate=5.32753388450376E-4]:1.860088911386E-1)[&rate=5.32753388450376E-4]:2.510670018505E-1);
tree STATE_70110000 [&joint=-20973.61960741874,lnP=-20973.61960741874] = [&R] ((34[&rate=5.308815235385339E-4]:8.901245426908E-2,(((119[&rate=5.308815235385339E-4]:1.837786110454E0,(126[&rate=5.308815235385339E-4]:1.036150652645E0,(((138[&rate=5.308815235385339E-4]:2.470404242001E-1,136[&rate=5.308815235385339E-4]:1.155335748849E-1)[&rate=5.308815235385339E-4]:2.771437986107E-1,135[&rate=5.308815235385339E-4]:3.241842228107E-1)[&rate=5.308815235385339E-4]:2.008853983047E-1,120[&rate=5.308815235385339E-4]:7.771244156359E-1)[&rate=5.308815235385339E-4]:9.48838348694E-1)[&rate=5.308815235385339E-4]:1.593293516518E-2)[&rate=5.308815235385339E-4]:5.691013176044E-1,(66[&rate=5.308815235385339E-4]:3.506309571083E-1,(67[&rate=5.308815235385339E-4]:1.953800096729E-1,(123[&rate=5.308815235385339E-4]:3.104002778617E-1,(122[&rate=5.308815235385339E-4]:2.968557850235E-1,124[&rate=5.308815235385339E-4]:2.941235445863E-1)[&rate=5.308815235385339E-4]:1.354449283825E-2)[&rate=5.308815235385339E-4]:3.862522821518E-1)[&rate=5.308815235385339E-4]:1.552509474354E-1)[&rate=5.308815235385339E-4]:2.337975862134E-2)[&rate=5.308815235385339E-4]:5.764453381185E-1,(((121[&rate=5.308815235385339E-4]:1.917378582336E0,127[&rate=5.308815235385339E-4]:2.358474472747E0)[&rate=5.308815235385339E-4]:4.560373564771E-1,((((((64[&rate=5.308815235385339E-4]:2.67832895027E-1,65[&rate=5.308815235385339E-4]:1.171479635203E-1)[&rate=5.308815235385339E-4]:5.52177886336E-3,(60[&rate=5.308815235385339E-4]:1.129173849009E-1,62[&rate=5.308815235385339E-4]:3.046982068186E-1)[&rate=5.308815235385339E-4]:9.752357482813E-3)[&rate=5.308815235385339E-4]:3.351026254597E-1,(61[&rate=5.308815235385339E-4]:4.226706137054E-2,63[&rate=5.308815235385339E-4]:1.171170959499E-3)[&rate=5.308815235385339E-4]:6.072861283906E-1)[&rate=5.308815235385339E-4]:8.570280882654E-1,(128[&rate=5.308815235385339E-4]:1.124044054358E0,(((130[&rate=5.308815235385339E-4]:2.112997030248E-1,(129[&rate=5.308815235385339E-4]:1.242737146945E-1,132[&rate=5.308815235385339E-4]:1.270134407219E-1)[&rate=5.308815235385339E-4]:8.702598833028E-2)[&rate=5.308815235385339E-4]:3.053048405946E-3,131[&rate=5.308815235385339E-4]:2.170924774581E-1)[&rate=5.308815235385339E-4]:2.730847265217E-1,(69[&rate=5.308815235385339E-4]:4.654898199223E-1,118[&rate=5.308815235385339E-4]:4.545309158127E-1)[&rate=5.308815235385339E-4]:1.698928635097E-1)[&rate=5.308815235385339E-4]:6.393463024332E-1)[&rate=5.308815235385339E-4]:2.428111962709E-1)[&rate=5.308815235385339E-4]:3.063095103121E-1,((((47[&rate=5.308815235385339E-4]:3.369155113809E-1,44[&rate=5.308815235385339E-4]:3.314510305066E-1)[&rate=5.308815235385339E-4]:2.46974323202E-1,(49[&rate=5.308815235385339E-4]:5.492364184168E-1,50[&rate=5.308815235385339E-4]:5.492364184168E-1)[&rate=5.308815235385339E-4]:1.866530920336E-3)[&rate=5.308815235385339E-4]:3.235866791424E-2,(51[&rate=5.308815235385339E-4]:5.504107217369E-1,(((48[&rate=5.308815235385339E-4]:1.810169625227E-1,42[&rate=5.308815235385339E-4]:1.427655964025E-1)[&rate=5.308815235385339E-4]:1.754146154315E-1,41[&rate=5.308815235385339E-4]:3.127157309597E-1)[&rate=5.308815235385339E-4]:1.602307708116E-1,(43[&rate=5.308815235385339E-4]:4.926200047979E-1,46[&rate=5.308815235385339E-4]:4.926200047979E-1)[&rate=5.308815235385339E-4]:3.497130571635E-2)[&rate=5.308815235385339E-4]:5.014181559417E-2)[&rate=5.308815235385339E-4]:3.851537638875E-2)[&rate=5.308815235385339E-4]:3.379517522675E-3,45[&rate=5.308815235385339E-4]:6.114312987084E-1)[&rate=5.308815235385339E-4]:2.883372499416E-1)[&rate=5.308815235385339E-4]:7.026009360674E-2,(35[&rate=5.308815235385339E-4]:6.641235069708E-2,36[&rate=5.308815235385339E-4]:1.129876931628E-1)[&rate=5.308815235385339E-4]:1.482453805633E-1)[&rate=5.308815235385339E-4]:3.273081029276E-2)[&rate=5.308815235385339E-4]:6.623417061982E-1,(38[&rate=5.308815235385339E-4]:9.469715168709E-1,(((((100[&rate=5.308815235385339E-4]:3.903454512188E-1,94[&rate=5.308815235385339E-4]:3.903454512188E-1)[&rate=5.308815235385339E-4]:1.550419382951E-1,95[&rate=5.308815235385339E-4]:6.30086843066E-1)[&rate=5.308815235385339E-4]:1.49673767879E-1,(96[&rate=5.308815235385339E-4]:5.650752556448E-1,99[&rate=5.308815235385339E-4]:6.005943813277E-1)[&rate=5.308815235385339E-4]:1.900951913658E-1)[&rate=5.308815235385339E-4]:6.29116079196E-2,98[&rate=5.308815235385339E-4]:8.317432571158E-1)[&rate=5.308815235385339E-4]:1.591741637987E-1,((((147[&rate=5.308815235385339E-4]:5.080350630945E-1,(40[&rate=5.308815235385339E-4]:4.395749222123E-1,97[&rate=5.308815235385339E-4]:3.685366708461E-1)[&rate=5.308815235385339E-4]:1.108309170184E-2)[&rate=5.308815235385339E-4]:4.057210427262E-2,((2[&rate=5.308815235385339E-4]:8.797167923001E-1,(((22[&rate=5.308815235385339E-4]:3.045376724524E-1,27[&rate=5.308815235385339E-4]:3.209760286167E-1)[&rate=5.308815235385339E-4]:3.819178488202E-1,31[&rate=5.308815235385339E-4]:7.412500418207E-1)[&rate=5.308815235385339E-4]:1.999831289163E-2,((7[&rate=5.308815235385339E-4]:2.144313079458E-1,8[&rate=5.308815235385339E-4]:2.144313079458E-1)[&rate=5.308815235385339E-4]:3.140026092166E-1,26[&rate=5.308815235385339E-4]:6.352832322309E-1)[&rate=5.308815235385339E-4]:8.212950604303E-2)[&rate=5.308815235385339E-4]:3.458656978618E-1)[&rate=5.308815235385339E-4]:1.503370791621E0,146[&rate=5.308815235385339E-4]:5.46580360327E-1)[&rate=5.308815235385339E-4]:6.486833709463E-2)[&rate=5.308815235385339E-4]:1.721753773882E-2,16[&rate=5.308815235385339E-4]:2.593940582043E0)[&rate=5.308815235385339E-4]:1.446129715487E-2,(39[&rate=5.308815235385339E-4]:4.519597422308E-1,(101[&rate=5.308815235385339E-4]:1.252637142812E0,(((3[&rate=5.308815235385339E-4]:7.620083034792E-1,((88[&rate=5.308815235385339E-4]:1.948904772838E-1,89[&rate=5.308815235385339E-4]:2.085891074209E-1)[&rate=5.308815235385339E-4]:1.815582635074E-1,((87[&rate=5.308815235385339E-4]:1.821809405711E-1,((84[&rate=5.308815235385339E-4]:1.644508686762E-1,(86[&rate=5.308815235385339E-4]:1.159815469047E-1,(93[&rate=5.308815235385339E-4]:1.165851263356E-1,85[&rate=5.308815235385339E-4]:1.028864961986E-1)[&rate=5.308815235385339E-4]:1.309505070611E-2)[&rate=5.308815235385339E-4]:4.846932177148E-2)[&rate=5.308815235385339E-4]:3.862026451112E-3,83[&rate=5.308815235385339E-4]:1.683128951273E-1)[&rate=5.308815235385339E-4]:1.386804544378E-2)[&rate=5.308815235385339E-4]:3.499586286366E-2,((91[&rate=5.308815235385339E-4]:5.406310732243E-2,90[&rate=5.308815235385339E-4]:5.406310732243E-2)[&rate=5.308815235385339E-4]:6.315002480746E-2,92[&rate=5.308815235385339E-4]:1.172131321299E-1)[&rate=5.308815235385339E-4]:1.136623014419E-1)[&rate=5.308815235385339E-4]:1.592719373565E-1)[&rate=5.308815235385339E-4]:9.25285590085E-1)[&rate=5.308815235385339E-4]:1.469848454261E-1,((10[&rate=5.308815235385339E-4]:4.352997821847E-1,15[&rate=5.308815235385339E-4]:4.736559465682E-1)[&rate=5.308815235385339E-4]:2.7595527966E-1,(18[&rate=5.308815235385339E-4]:6.513781021768E-1,6[&rate=5.308815235385339E-4]:5.883644035466E-1)[&rate=5.308815235385339E-4]:1.064523021337E-1)[&rate=5.308815235385339E-4]:2.662312377454E-1)[&rate=5.308815235385339E-4]:4.769195352814E-1,(((102[&rate=5.308815235385339E-4]:5.150392063148E-2,((140[&rate=5.308815235385339E-4]:5.392295630755E-1,11[&rate=5.308815235385339E-4]:5.584076452672E-1)[&rate=5.308815235385339E-4]:9.91950403625E-2,((20[&rate=5.308815235385339E-4]:3.47194174677E-1,25[&rate=5.308815235385339E-4]:3.663722568687E-1)[&rate=5.308815235385339E-4]:3.681929217293E-1,23[&rate=5.308815235385339E-4]:7.236062744884E-1)[&rate=5.308815235385339E-4]:1.892791799059E-2)[&rate=5.308815235385339E-4]:4.596546596592E-1)[&rate=5.308815235385339E-4]:9.728838922867E-2,(24[&rate=5.308815235385339E-4]:1.008441456164E0,(1[&rate=5.308815235385339E-4]:1.402122440412E-1,(28[&rate=5.308815235385339E-4]:7.252598346181E-1,21[&rate=5.308815235385339E-4]:7.006023003717E-1)[&rate=5.308815235385339E-4]:2.01253779286E-1)[&rate=5.308815235385339E-4]:8.740729431481E-2)[&rate=5.308815235385339E-4]:3.019946893123E-1)[&rate=5.308815235385339E-4]:1.52664813755E-1,(((((116[&rate=5.308815235385339E-4]:5.670134165482E-1,((139[&rate=5.308815235385339E-4]:3.712165599006E-1,111[&rate=5.308815235385339E-4]:1.958740941473E-1)[&rate=5.308815235385339E-4]:7.362643253403E-2,(104[&rate=5.308815235385339E-4]:1.946913094984E-1,106[&rate=5.308815235385339E-4]:1.946913094984E-1)[&rate=5.308815235385339E-4]:5.837086101847E-2)[&rate=5.308815235385339E-4]:3.742252186341E-1)[&rate=5.308815235385339E-4]:2.664800331856E-2,(148[&rate=5.308815235385339E-4]:1.735191332516E-1,143[&rate=5.308815235385339E-4]:1.707794072243E-1)[&rate=5.308815235385339E-4]:4.584984509988E-1)[&rate=5.308815235385339E-4]:3.848787810877E-1,((115[&rate=5.308815235385339E-4]:6.570058423719E-1,(108[&rate=5.308815235385339E-4]:6.745646262023E-1,(107[&rate=5.308815235385339E-4]:5.990173326442E-1,((112[&rate=5.308815235385339E-4]:3.369258172885E-1,114[&rate=5.308815235385339E-4]:2.547340364666E-1)[&rate=5.308815235385339E-4]:2.249023975577E-1,109[&rate=5.308815235385339E-4]:5.590884888189E-1)[&rate=5.308815235385339E-4]:5.91069260171E-2)[&rate=5.308815235385339E-4]:7.828701958539E-2)[&rate=5.308815235385339E-4]:3.997546274499E-2)[&rate=5.308815235385339E-4]:1.406220153941E-1,(13[&rate=5.308815235385339E-4]:5.48814032818E-1,19[&rate=5.308815235385339E-4]:5.871701972017E-1)[&rate=5.308815235385339E-4]:3.310056057698E-1)[&rate=5.308815235385339E-4]:1.809123431886E-1)[&rate=5.308815235385339E-4]:2.442604718671E-1,(((17[&rate=5.308815235385339E-4]:2.641190554314E-1,14[&rate=5.308815235385339E-4]:2.257628910477E-1)[&rate=5.308815235385339E-4]:4.641723349392E-1,(((9[&rate=5.308815235385339E-4]:2.26392384562E-1,117[&rate=5.308815235385339E-4]:2.373512886716E-1)[&rate=5.308815235385339E-4]:3.528755957103E-1,(4[&rate=5.308815235385339E-4]:1.781921093999E-1,30[&rate=5.308815235385339E-4]:3.507948491259E-1)[&rate=5.308815235385339E-4]:3.517608023793E-1)[&rate=5.308815235385339E-4]:8.529459010787E-2,(105[&rate=5.308815235385339E-4]:5.456552714867E-1,110[&rate=5.308815235385339E-4]:5.675730797058E-1)[&rate=5.308815235385339E-4]:9.972921670177E-2)[&rate=5.308815235385339E-4]:1.715347752467E-2)[&rate=5.308815235385339E-4]:6.071969107328E-2,113[&rate=5.308815235385339E-4]:7.506549170602E-1)[&rate=5.308815235385339E-4]:5.543375365833E-1)[&rate=5.308815235385339E-4]:3.609940041127E-2,(142[&rate=5.308815235385339E-4]:7.53676132085E-1,((141[&rate=5.308815235385339E-4]:5.579724235041E-2,145[&rate=5.308815235385339E-4]:5.8536968378E-2)[&rate=5.308815235385339E-4]:3.320959982707E-1,144[&rate=5.308815235385339E-4]:3.851535145937E-1)[&rate=5.308815235385339E-4]:3.630431654363E-1)[&rate=5.308815235385339E-4]:7.60018461696E-1)[&rate=5.308815235385339E-4]:3.433787229992E-2)[&rate=5.308815235385339E-4]:8.719528659886E-2)[&rate=5.308815235385339E-4]:8.694641846532E-1)[&rate=5.308815235385339E-4]:1.724867584123E-1)[&rate=5.308815235385339E-4]:7.094921084964E-2)[&rate=5.308815235385339E-4]:3.395931672878E-1)[&rate=5.308815235385339E-4]:1.527754074318E-1)[&rate=5.308815235385339E-4]:5.651241773959E-1)[&rate=5.308815235385339E-4]:4.072580609674E-2)[&rate=5.308815235385339E-4]:1.570099051072E-3)[&rate=5.308815235385339E-4]:1.71622123391E-3,(33[&rate=5.308815235385339E-4]:7.181828991142E-2,(32[&rate=5.308815235385339E-4]:6.014212799364E-2,(((59[&rate=5.308815235385339E-4]:4.258478948964E-1,((57[&rate=5.308815235385339E-4]:3.289536690151E-1,(55[&rate=5.308815235385339E-4]:2.915918555514E-1,56[&rate=5.308815235385339E-4]:2.915918555514E-1)[&rate=5.308815235385339E-4]:2.643285171495E-2)[&rate=5.308815235385339E-4]:7.91707340818E-3,(37[&rate=5.308815235385339E-4]:3.256003974912E-1,(54[&rate=5.308815235385339E-4]:4.395986548039E-3,58[&rate=5.308815235385339E-4]:6.177303572837E-2)[&rate=5.308815235385339E-4]:2.447016787027E-1)[&rate=5.308815235385339E-4]:4.678947061515E-2)[&rate=5.308815235385339E-4]:9.170939291026E-2)[&rate=5.308815235385339E-4]:2.437477746216E-1,68[&rate=5.308815235385339E-4]:6.20415341649E-1)[&rate=5.308815235385339E-4]:7.391216051163E-1,(125[&rate=5.308815235385339E-4]:1.133490491854E0,(((((103[&rate=5.308815235385339E-4]:6.130363256331E-1,(29[&rate=5.308815235385339E-4]:7.247646050466E-1,(5[&rate=5.308815235385339E-4]:2.153781095356E-1,12[&rate=5.308815235385339E-4]:2.53734273919E-1)[&rate=5.308815235385339E-4]:3.64181016059E-1)[&rate=5.308815235385339E-4]:1.211484329153E-1)[&rate=5.308815235385339E-4]:1.557251243088E0,52[&rate=5.308815235385339E-4]:5.059938341602E-1)[&rate=5.308815235385339E-4]:1.796320408321E-1,((((81[&rate=5.308815235385339E-4]:1.802322836972E-1,80[&rate=5.308815235385339E-4]:1.802322836972E-1)[&rate=5.308815235385339E-4]:2.357701752591E-1,71[&rate=5.308815235385339E-4]:3.968243767646E-1)[&rate=5.308815235385339E-4]:8.453424824599E-2,(((72[&rate=5.308815235385339E-4]:2.835317162654E-3,78[&rate=5.308815235385339E-4]:2.475312538197E-2)[&rate=5.308815235385339E-4]:2.90874484658E-1,(82[&rate=5.308815235385339E-4]:3.017849323026E-1,79[&rate=5.308815235385339E-4]:2.935657542205E-1)[&rate=5.308815235385339E-4]:2.206185581946E-2)[&rate=5.308815235385339E-4]:7.053019143767E-2,(77[&rate=5.308815235385339E-4]:2.985224400616E-1,73[&rate=5.308815235385339E-4]:3.040018921164E-1)[&rate=5.308815235385339E-4]:1.232517997721E-1)[&rate=5.308815235385339E-4]:1.22598083807E-1)[&rate=5.308815235385339E-4]:1.152405923907E-1,(((74[&rate=5.308815235385339E-4]:3.543762303573E-1,70[&rate=5.308815235385339E-4]:3.160200659738E-1)[&rate=5.308815235385339E-4]:5.536344334071E-2,76[&rate=5.308815235385339E-4]:4.09739673698E-1)[&rate=5.308815235385339E-4]:1.735849957377E-1,75[&rate=5.308815235385339E-4]:5.833246694357E-1)[&rate=5.308815235385339E-4]:8.176769865045E-2)[&rate=5.308815235385339E-4]:7.587998442069E-1)[&rate=5.308815235385339E-4]:1.697737049802E-2,((133[&rate=5.308815235385339E-4]:2.882996908635E-1,137[&rate=5.308815235385339E-4]:3.293955812746E-1)[&rate=5.308815235385339E-4]:9.459870298756E-2,134[&rate=5.308815235385339E-4]:3.527614075499E-1)[&rate=5.308815235385339E-4]:1.093587627296E0)[&rate=5.308815235385339E-4]:1.13128930737E-2,53[&rate=5.308815235385339E-4]:7.057194172526E-1)[&rate=5.308815235385339E-4]:6.381535882622E-1)[&rate=5.308815235385339E-4]:3.927131215784E-1)[&rate=5.308815235385339E-4]:1.332573258497E-1)[&rate=5.308815235385339E-4]:6.196709863067E-3)[&rate=5.308815235385339E-4]:2.472029427198E-3);
tree STATE_70200000 [&joint=-20983.614051358458,lnP=-20983.614051358458] = [&R] ((32[&rate=4.899020890894195E-4]:2.07421186661E-2,(34[&rate=4.899020890894195E-4]:2.281365325635E-2,((((((37[&rate=4.899020890894195E-4]:2.944618259426E-1,((57[&rate=4.899020890894195E-4]:1.870787417888E-1,54[&rate=4.899020890894195E-4]:1.460951352314E-1)[&rate=4.899020890894195E-4]:7.861229998927E-3,58[&rate=4.899020890894195E-4]:2.113334144107E-1)[&rate=4.899020890894195E-4]:6.400272847183E-2)[&rate=4.899020890894195E-4]:1.0368808588E-1,(55[&rate=4.899020890894195E-4]:1.749622474777E-1,56[&rate=4.899020890894195E-4]:1.749622474777E-1)[&rate=4.899020890894195E-4]:1.767395769131E-1)[&rate=4.899020890894195E-4]:1.468203185159E-1,59[&rate=4.899020890894195E-4]:5.067188642183E-1)[&rate=4.899020890894195E-4]:3.173755167649E-1,68[&rate=4.899020890894195E-4]:7.749140531143E-1)[&rate=4.899020890894195E-4]:5.228373263316E-1,(125[&rate=4.899020890894195E-4]:1.314425427256E0,(((((77[&rate=4.899020890894195E-4]:3.785333501552E-1,((80[&rate=4.899020890894195E-4]:8.869887490003E-2,81[&rate=4.899020890894195E-4]:8.869887490003E-2)[&rate=4.899020890894195E-4]:1.960244189788E-1,73[&rate=4.899020890894195E-4]:3.34038362372E-1)[&rate=4.899020890894195E-4]:4.997443983793E-2)[&rate=4.899020890894195E-4]:2.343147829588E-1,(((79[&rate=4.899020890894195E-4]:2.481964818101E-1,82[&rate=4.899020890894195E-4]:2.564156598922E-1)[&rate=4.899020890894195E-4]:5.030579474974E-2,71[&rate=4.899020890894195E-4]:2.711050162858E-1)[&rate=4.899020890894195E-4]:1.224965617244E-2,(72[&rate=4.899020890894195E-4]:3.24901039758E-2,78[&rate=4.899020890894195E-4]:5.440791219511E-2)[&rate=4.899020890894195E-4]:2.563440205372E-1)[&rate=4.899020890894195E-4]:2.664797620256E-1)[&rate=4.899020890894195E-4]:3.036438056262E-1,((76[&rate=4.899020890894195E-4]:5.216074850813E-1,(74[&rate=4.899020890894195E-4]:3.503446367065E-1,70[&rate=4.899020890894195E-4]:3.11988472323E-1)[&rate=4.899020890894195E-4]:1.712628483748E-1)[&rate=4.899020890894195E-4]:1.622128427648E-1,75[&rate=4.899020890894195E-4]:6.838203278461E-1)[&rate=4.899020890894195E-4]:2.381510629488E-1)[&rate=4.899020890894195E-4]:8.26072839039E-1,(52[&rate=4.899020890894195E-4]:5.964047613414E-1,((103[&rate=4.899020890894195E-4]:8.11465977447E-1,(29[&rate=4.899020890894195E-4]:7.32882100082E-1,(5[&rate=4.899020890894195E-4]:5.301141299599E-1,12[&rate=4.899020890894195E-4]:5.684702943433E-1)[&rate=4.899020890894195E-4]:5.756249067011E-2)[&rate=4.899020890894195E-4]:3.114605896938E-1)[&rate=4.899020890894195E-4]:1.443379381471E0,((134[&rate=4.899020890894195E-4]:4.842366119798E-1,133[&rate=4.899020890894195E-4]:5.14373598281E-1)[&rate=4.899020890894195E-4]:1.617859144108E-1,137[&rate=4.899020890894195E-4]:7.172554031028E-1)[&rate=4.899020890894195E-4]:6.88274887322E-1)[&rate=4.899020890894195E-4]:5.853136984421E-3)[&rate=4.899020890894195E-4]:4.133731311918E-1)[&rate=4.899020890894195E-4]:8.052197246297E-2,53[&rate=4.899020890894195E-4]:1.082103143685E0)[&rate=4.899020890894195E-4]:4.427047972328E-1)[&rate=4.899020890894195E-4]:1.499926188563E-1)[&rate=4.899020890894195E-4]:1.224110877288E-1,((((35[&rate=4.899020890894195E-4]:2.909116260163E-1,((45[&rate=4.899020890894195E-4]:8.204567123762E-1,(44[&rate=4.899020890894195E-4]:6.248762600065E-1,(((51[&rate=4.899020890894195E-4]:4.600561498525E-1,(49[&rate=4.899020890894195E-4]:3.748162608505E-1,50[&rate=4.899020890894195E-4]:3.748162608505E-1)[&rate=4.899020890894195E-4]:7.977540812771E-2)[&rate=4.899020890894195E-4]:8.881288105722E-2,((46[&rate=4.899020890894195E-4]:3.815286131528E-1,(41[&rate=4.899020890894195E-4]:1.758566713784E-1,(42[&rate=4.899020890894195E-4]:6.485842346175E-2,48[&rate=4.899020890894195E-4]:1.03109789582E-1)[&rate=4.899020890894195E-4]:1.164627287909E-1)[&rate=4.899020890894195E-4]:1.510271330315E-1)[&rate=4.899020890894195E-4]:3.198618805635E-2,43[&rate=4.899020890894195E-4]:4.135148012092E-1)[&rate=4.899020890894195E-4]:1.62676634072E-1)[&rate=4.899020890894195E-4]:3.270199015392E-2,47[&rate=4.899020890894195E-4]:6.088934254351E-1)[&rate=4.899020890894195E-4]:2.144731544561E-2)[&rate=4.899020890894195E-4]:1.983126928068E-1)[&rate=4.899020890894195E-4]:1.558989865589E-1,((128[&rate=4.899020890894195E-4]:1.628928483246E0,((118[&rate=4.899020890894195E-4]:5.912139253482E-1,69[&rate=4.899020890894195E-4]:6.021728294579E-1)[&rate=4.899020890894195E-4]:3.360100984415E-1,((130[&rate=4.899020890894195E-4]:1.459806696725E-1,(129[&rate=4.899020890894195E-4]:1.218837909689E-1,132[&rate=4.899020890894195E-4]:1.246235169962E-1)[&rate=4.899020890894195E-4]:2.409687870363E-2)[&rate=4.899020890894195E-4]:1.655729782654E-1,131[&rate=4.899020890894195E-4]:3.142933739653E-1)[&rate=4.899020890894195E-4]:4.786840744818E-1)[&rate=4.899020890894195E-4]:8.41430486854E-1)[&rate=4.899020890894195E-4]:5.480020738319E-2,(((62[&rate=4.899020890894195E-4]:6.002887852987E-1,65[&rate=4.899020890894195E-4]:4.08507963381E-1)[&rate=4.899020890894195E-4]:2.390729233823E-2,(60[&rate=4.899020890894195E-4]:1.123122502916E-2,64[&rate=4.899020890894195E-4]:1.619161565359E-1)[&rate=4.899020890894195E-4]:4.211840306901E-1)[&rate=4.899020890894195E-4]:6.624267888765E-1,(61[&rate=4.899020890894195E-4]:9.575122626782E-2,63[&rate=4.899020890894195E-4]:5.465533585678E-2)[&rate=4.899020890894195E-4]:1.190871640246E0)[&rate=4.899020890894195E-4]:5.368318515135E-1)[&rate=4.899020890894195E-4]:6.602322059678E-2)[&rate=4.899020890894195E-4]:6.992683807762E-2)[&rate=4.899020890894195E-4]:3.639715661451E-2,((36[&rate=4.899020890894195E-4]:2.98972345591E-2,121[&rate=4.899020890894195E-4]:2.109349289354E0)[&rate=4.899020890894195E-4]:2.066447851165E-1,127[&rate=4.899020890894195E-4]:2.757089964881E0)[&rate=4.899020890894195E-4]:1.37342105421E-1)[&rate=4.899020890894195E-4]:3.374208222129E-1,(38[&rate=4.899020890894195E-4]:8.376340981365E-1,(((146[&rate=4.899020890894195E-4]:7.396059782011E-1,(((101[&rate=4.899020890894195E-4]:8.105301580254E-1,(((((((91[&rate=4.899020890894195E-4]:2.601576959274E-2,90[&rate=4.899020890894195E-4]:2.601576959274E-2)[&rate=4.899020890894195E-4]:7.419359478605E-2,92[&rate=4.899020890894195E-4]:1.002093643788E-1)[&rate=4.899020890894195E-4]:9.855072056674E-2,((93[&rate=4.899020890894195E-4]:8.508940669525E-2,84[&rate=4.899020890894195E-4]:7.139077655823E-2)[&rate=4.899020890894195E-4]:5.631922686706E-2,87[&rate=4.899020890894195E-4]:1.277100034253E-1)[&rate=4.899020890894195E-4]:5.735145138322E-2)[&rate=4.899020890894195E-4]:2.535296727189E-1,((83[&rate=4.899020890894195E-4]:8.49472549149E-2,(86[&rate=4.899020890894195E-4]:4.378493090989E-2,85[&rate=4.899020890894195E-4]:4.378493090989E-2)[&rate=4.899020890894195E-4]:4.1162324005E-2)[&rate=4.899020890894195E-4]:2.569801204935E-1,(88[&rate=4.899020890894195E-4]:7.948795988709E-2,89[&rate=4.899020890894195E-4]:9.318659002411E-2)[&rate=4.899020890894195E-4]:2.624394155213E-1)[&rate=4.899020890894195E-4]:9.666375211902E-2)[&rate=4.899020890894195E-4]:6.995994555097E-1,3[&rate=4.899020890894195E-4]:5.9846455564E-1)[&rate=4.899020890894195E-4]:2.819672135768E-1,((18[&rate=4.899020890894195E-4]:5.293200126158E-1,6[&rate=4.899020890894195E-4]:4.663063139857E-1)[&rate=4.899020890894195E-4]:1.040449710052E-1,(10[&rate=4.899020890894195E-4]:3.265587325272E-1,15[&rate=4.899020890894195E-4]:3.649148969107E-1)[&rate=4.899020890894195E-4]:2.60230908628E-1)[&rate=4.899020890894195E-4]:3.621352787464E-1)[&rate=4.899020890894195E-4]:4.547165547835E-1,((((((108[&rate=4.899020890894195E-4]:5.259998843488E-1,(109[&rate=4.899020890894195E-4]:4.549101386294E-1,((112[&rate=4.899020890894195E-4]:3.21954283622E-1,114[&rate=4.899020890894195E-4]:2.397625028001E-1)[&rate=4.899020890894195E-4]:5.944248334596E-2,107[&rate=4.899020890894195E-4]:3.594789587489E-1)[&rate=4.899020890894195E-4]:7.625309768881E-2)[&rate=4.899020890894195E-4]:9.300755393847E-2)[&rate=4.899020890894195E-4]:2.039777097692E-1,(115[&rate=4.899020890894195E-4]:4.381039520533E-1,(13[&rate=4.899020890894195E-4]:4.125901955697E-1,19[&rate=4.899020890894195E-4]:4.509463599534E-1)[&rate=4.899020890894195E-4]:1.077055373055E-1)[&rate=4.899020890894195E-4]:2.343393954892E-1)[&rate=4.899020890894195E-4]:9.980555703072E-2,(((139[&rate=4.899020890894195E-4]:5.995228870131E-1,(104[&rate=4.899020890894195E-4]:3.272923571384E-1,(106[&rate=4.899020890894195E-4]:1.136771065413E-1,111[&rate=4.899020890894195E-4]:1.301154627057E-1)[&rate=4.899020890894195E-4]:2.13615250597E-1)[&rate=4.899020890894195E-4]:8.0449707957E-2)[&rate=4.899020890894195E-4]:2.552566308944E-1,(148[&rate=4.899020890894195E-4]:3.834986143614E-1,143[&rate=4.899020890894195E-4]:3.807588883341E-1)[&rate=4.899020890894195E-4]:2.575822734092E-1)[&rate=4.899020890894195E-4]:2.410447678409E-2,116[&rate=4.899020890894195E-4]:6.268292001711E-1)[&rate=4.899020890894195E-4]:1.454197044022E-1)[&rate=4.899020890894195E-4]:3.645970947775E-1,(((9[&rate=4.899020890894195E-4]:6.546188436544E-1,(17[&rate=4.899020890894195E-4]:3.43234798609E-1,14[&rate=4.899020890894195E-4]:3.048786342254E-1)[&rate=4.899020890894195E-4]:3.579593875111E-1)[&rate=4.899020890894195E-4]:1.302675239635E-1,(4[&rate=4.899020890894195E-4]:4.908785664728E-1,30[&rate=4.899020890894195E-4]:6.634813061988E-1)[&rate=4.899020890894195E-4]:2.446927326521E-1)[&rate=4.899020890894195E-4]:4.604049542882E-2,(110[&rate=4.899020890894195E-4]:6.558152803759E-1,((105[&rate=4.899020890894195E-4]:4.935737060559E-1,117[&rate=4.899020890894195E-4]:5.237106923572E-1)[&rate=4.899020890894195E-4]:9.352254785466E-2,113[&rate=4.899020890894195E-4]:6.144935141843E-1)[&rate=4.899020890894195E-4]:4.680121824632E-2)[&rate=4.899020890894195E-4]:1.778513086982E-1)[&rate=4.899020890894195E-4]:3.798917390437E-1)[&rate=4.899020890894195E-4]:7.813549142604E-2,(142[&rate=4.899020890894195E-4]:6.679959603077E-1,(144[&rate=4.899020890894195E-4]:5.56090791536E-1,(145[&rate=4.899020890894195E-4]:3.491066230429E-1,141[&rate=4.899020890894195E-4]:3.463668970153E-1)[&rate=4.899020890894195E-4]:2.12463620548E-1)[&rate=4.899020890894195E-4]:1.064257167168E-1)[&rate=4.899020890894195E-4]:8.017800510171E-1)[&rate=4.899020890894195E-4]:6.112914713515E-2,(102[&rate=4.899020890894195E-4]:1.396132932226E-1,(((23[&rate=4.899020890894195E-4]:5.71884975544E-1,(25[&rate=4.899020890894195E-4]:5.732996183006E-1,20[&rate=4.899020890894195E-4]:5.541215361089E-1)[&rate=4.899020890894195E-4]:9.544261353058E-3)[&rate=4.899020890894195E-4]:2.470136975672E-1,(11[&rate=4.899020890894195E-4]:6.897380688938E-1,140[&rate=4.899020890894195E-4]:6.705599867021E-1)[&rate=4.899020890894195E-4]:4.422909736818E-2)[&rate=4.899020890894195E-4]:1.752240430004E-1,(24[&rate=4.899020890894195E-4]:9.234993580921E-1,(1[&rate=4.899020890894195E-4]:5.061747469817E-2,(28[&rate=4.899020890894195E-4]:6.694794069068E-1,21[&rate=4.899020890894195E-4]:6.448218726603E-1)[&rate=4.899020890894195E-4]:1.674394376543E-1)[&rate=4.899020890894195E-4]:9.205996558574E-2)[&rate=4.899020890894195E-4]:8.158226212916E-2)[&rate=4.899020890894195E-4]:2.961755086177E-1)[&rate=4.899020890894195E-4]:1.447165227716E-1)[&rate=4.899020890894195E-4]:5.355823403342E-2)[&rate=4.899020890894195E-4]:4.781215600527E-1)[&rate=4.899020890894195E-4]:5.335350392351E-1,(96[&rate=4.899020890894195E-4]:4.560682300852E-1,99[&rate=4.899020890894195E-4]:4.91587355768E-1)[&rate=4.899020890894195E-4]:2.958690654221E-2)[&rate=4.899020890894195E-4]:1.903728865988E-1,(((100[&rate=4.899020890894195E-4]:1.346009620965E-1,94[&rate=4.899020890894195E-4]:1.346009620965E-1)[&rate=4.899020890894195E-4]:2.212370833372E-1,95[&rate=4.899020890894195E-4]:4.405374989857E-1)[&rate=4.899020890894195E-4]:2.191412074235E-1,98[&rate=4.899020890894195E-4]:6.487497446605E-1)[&rate=4.899020890894195E-4]:4.093948075135E-2)[&rate=4.899020890894195E-4]:5.811347410062E-2)[&rate=4.899020890894195E-4]:6.208598598281E-2,((39[&rate=4.899020890894195E-4]:5.473103754012E-1,((31[&rate=4.899020890894195E-4]:6.666930951217E-1,2[&rate=4.899020890894195E-4]:4.392958348476E-1)[&rate=4.899020890894195E-4]:4.065888897427E-1,((22[&rate=4.899020890894195E-4]:3.898228911842E-1,27[&rate=4.899020890894195E-4]:4.062612473486E-1)[&rate=4.899020890894195E-4]:5.230232567078E-1,((7[&rate=4.899020890894195E-4]:2.866275031716E-1,8[&rate=4.899020890894195E-4]:2.866275031716E-1)[&rate=4.899020890894195E-4]:4.278467562262E-1,26[&rate=4.899020890894195E-4]:8.213235744663E-1)[&rate=4.899020890894195E-4]:1.024814775353E-1)[&rate=4.899020890894195E-4]:1.056413164243E-1)[&rate=4.899020890894195E-4]:1.65815145364E0)[&rate=4.899020890894195E-4]:9.626532756973E-2,40[&rate=4.899020890894195E-4]:6.435757029709E-1)[&rate=4.899020890894195E-4]:3.789768197808E-2)[&rate=4.899020890894195E-4]:6.201710890732E-2,(16[&rate=4.899020890894195E-4]:2.697420717869E0,(147[&rate=4.899020890894195E-4]:5.760405245356E-1,97[&rate=4.899020890894195E-4]:4.47625223989E-1)[&rate=4.899020890894195E-4]:9.32643163968E-2)[&rate=4.899020890894195E-4]:1.315627021043E-1)[&rate=4.899020890894195E-4]:1.624496152092E-1)[&rate=4.899020890894195E-4]:4.294609532227E-1)[&rate=4.899020890894195E-4]:1.300140378704E-1,((67[&rate=4.899020890894195E-4]:2.126151202892E-1,(122[&rate=4.899020890894195E-4]:4.017019432507E-1,(123[&rate=4.899020890894195E-4]:3.464000689938E-1,124[&rate=4.899020890894195E-4]:3.436678285567E-1)[&rate=4.899020890894195E-4]:5.530187425693E-2)[&rate=4.899020890894195E-4]:3.121857273792E-1)[&rate=4.899020890894195E-4]:3.218036934682E-1,((126[&rate=4.899020890894195E-4]:1.144931382154E0,((120[&rate=4.899020890894195E-4]:8.193567901783E-1,119[&rate=4.899020890894195E-4]:9.152472011372E-1)[&rate=4.899020890894195E-4]:7.514833283905E-1,((138[&rate=4.899020890894195E-4]:2.141800628969E-1,136[&rate=4.899020890894195E-4]:8.267321358174E-2)[&rate=4.899020890894195E-4]:5.235615646782E-1,135[&rate=4.899020890894195E-4]:5.377416275751E-1)[&rate=4.899020890894195E-4]:7.810436964731E-1)[&rate=4.899020890894195E-4]:2.639033752701E-1)[&rate=4.899020890894195E-4]:4.704018672705E-1,66[&rate=4.899020890894195E-4]:3.681590597395E-1)[&rate=4.899020890894195E-4]:1.662597540179E-1)[&rate=4.899020890894195E-4]:2.603248289567E-1)[&rate=4.899020890894195E-4]:7.769818668827E-2)[&rate=4.899020890894195E-4]:1.338552248405E-2)[&rate=4.899020890894195E-4]:1.984627362883E-2)[&rate=4.899020890894195E-4]:1.835736712268E-2,33[&rate=4.899020890894195E-4]:4.457893784349E-2);
tree STATE_70290000 [&joint=-20957.976246157225,lnP=-20957.976246157225] = [&R] (32[&rate=5.679310716802168E-4]:1.959929233055E-2,(((((((35[&rate=5.679310716802168E-4]:3.02820189845E-2,36[&rate=5.679310716802168E-4]:7.685736145025E-2)[&rate=5.679310716802168E-4]:1.225955672766E-1,(121[&rate=5.679310716802168E-4]:1.822826831907E0,127[&rate=5.679310716802168E-4]:2.263922722318E0)[&rate=5.679310716802168E-4]:4.560781516147E-1)[&rate=5.679310716802168E-4]:1.040694679127E-2,((((65[&rate=5.679310716802168E-4]:1.828521699768E-1,(62[&rate=5.679310716802168E-4]:3.734042059838E-1,(60[&rate=5.679310716802168E-4]:1.510660334425E-1,64[&rate=5.679310716802168E-4]:3.017509649492E-1)[&rate=5.679310716802168E-4]:3.055735062355E-2)[&rate=5.679310716802168E-4]:1.228785910772E-3)[&rate=5.679310716802168E-4]:2.911381355856E-1,(61[&rate=5.679310716802168E-4]:1.690501214416E-1,63[&rate=5.679310716802168E-4]:1.279542310305E-1)[&rate=5.679310716802168E-4]:4.967210060385E-1)[&rate=5.679310716802168E-4]:8.612369453327E-1,(128[&rate=5.679310716802168E-4]:1.236053297331E0,((118[&rate=5.679310716802168E-4]:4.874863818595E-1,(131[&rate=5.679310716802168E-4]:1.978058665023E-1,((129[&rate=5.679310716802168E-4]:4.352291622038E-2,132[&rate=5.679310716802168E-4]:4.626264224773E-2)[&rate=5.679310716802168E-4]:6.863748005228E-2,130[&rate=5.679310716802168E-4]:1.121603962727E-1)[&rate=5.679310716802168E-4]:8.290574420232E-2)[&rate=5.679310716802168E-4]:1.554339400146E-1)[&rate=5.679310716802168E-4]:1.492677768103E-1,69[&rate=5.679310716802168E-4]:6.477130627794E-1)[&rate=5.679310716802168E-4]:7.390251660584E-1)[&rate=5.679310716802168E-4]:1.512287480846E-1)[&rate=5.679310716802168E-4]:2.29068915572E-1,(45[&rate=5.679310716802168E-4]:6.806534881336E-1,(((49[&rate=5.679310716802168E-4]:4.287021118776E-1,50[&rate=5.679310716802168E-4]:4.287021118776E-1)[&rate=5.679310716802168E-4]:1.486520256725E-1,(46[&rate=5.679310716802168E-4]:4.453296547641E-1,(43[&rate=5.679310716802168E-4]:3.998371682323E-1,((41[&rate=5.679310716802168E-4]:3.174838433395E-1,48[&rate=5.679310716802168E-4]:3.61199690334E-1)[&rate=5.679310716802168E-4]:1.107650780765E-2,42[&rate=5.679310716802168E-4]:3.340248320214E-1)[&rate=5.679310716802168E-4]:1.663200834218E-2)[&rate=5.679310716802168E-4]:4.54924865318E-2)[&rate=5.679310716802168E-4]:1.648113680317E-1)[&rate=5.679310716802168E-4]:1.835730963986E-2,(44[&rate=5.679310716802168E-4]:6.16751684959E-1,(47[&rate=5.679310716802168E-4]:5.638679915494E-1,51[&rate=5.679310716802168E-4]:5.365455871779E-1)[&rate=5.679310716802168E-4]:5.834817428384E-2)[&rate=5.679310716802168E-4]:6.282166602449E-3)[&rate=5.679310716802168E-4]:6.03518770093E-2)[&rate=5.679310716802168E-4]:1.623012605626E-1)[&rate=5.679310716802168E-4]:7.570069535249E-2)[&rate=5.679310716802168E-4]:3.741119632038E-1,(38[&rate=5.679310716802168E-4]:8.080319673446E-1,(((99[&rate=5.679310716802168E-4]:5.621361118402E-1,96[&rate=5.679310716802168E-4]:5.266169861574E-1)[&rate=5.679310716802168E-4]:1.193009210865E-1,(((94[&rate=5.679310716802168E-4]:1.716081156927E-1,100[&rate=5.679310716802168E-4]:1.716081156927E-1)[&rate=5.679310716802168E-4]:1.739879282387E-1,95[&rate=5.679310716802168E-4]:4.302954974834E-1)[&rate=5.679310716802168E-4]:2.318152540977E-1,(98[&rate=5.679310716802168E-4]:6.44616941557E-1,(101[&rate=5.679310716802168E-4]:6.069374085252E-1,(((((10[&rate=5.679310716802168E-4]:2.888047190246E-1,15[&rate=5.679310716802168E-4]:3.27160883408E-1)[&rate=5.679310716802168E-4]:2.509959278078E-1,6[&rate=5.679310716802168E-4]:5.23362290668E-1)[&rate=5.679310716802168E-4]:6.757917663291E-2,(18[&rate=5.679310716802168E-4]:4.515466644681E-1,3[&rate=5.679310716802168E-4]:3.364781713175E-1)[&rate=5.679310716802168E-4]:2.02408501463E-1)[&rate=5.679310716802168E-4]:3.199927443148E-1,(((((91[&rate=5.679310716802168E-4]:1.061421401339E-1,90[&rate=5.679310716802168E-4]:1.061421401339E-1)[&rate=5.679310716802168E-4]:3.245217526135E-2,92[&rate=5.679310716802168E-4]:1.385943153952E-1)[&rate=5.679310716802168E-4]:8.103961025406E-2,87[&rate=5.679310716802168E-4]:2.059352955123E-1)[&rate=5.679310716802168E-4]:4.518231358952E-2,(((85[&rate=5.679310716802168E-4]:7.314977213995E-2,83[&rate=5.679310716802168E-4]:7.314977213995E-2)[&rate=5.679310716802168E-4]:2.006801243341E-2,84[&rate=5.679310716802168E-4]:9.321778457336E-2)[&rate=5.679310716802168E-4]:1.204230877528E-1,(93[&rate=5.679310716802168E-4]:1.356320869746E-1,86[&rate=5.679310716802168E-4]:1.219334568376E-1)[&rate=5.679310716802168E-4]:9.170741548861E-2)[&rate=5.679310716802168E-4]:3.747673677564E-2)[&rate=5.679310716802168E-4]:2.324944361396E-1,(88[&rate=5.679310716802168E-4]:1.078019315195E-1,89[&rate=5.679310716802168E-4]:1.215005616565E-1)[&rate=5.679310716802168E-4]:3.758101137219E-1)[&rate=5.679310716802168E-4]:9.149933992509E-1)[&rate=5.679310716802168E-4]:4.755350153899E-1,((((((4[&rate=5.679310716802168E-4]:1.605932188494E-1,30[&rate=5.679310716802168E-4]:3.331959585754E-1)[&rate=5.679310716802168E-4]:3.831834097278E-1,9[&rate=5.679310716802168E-4]:5.930916970703E-1)[&rate=5.679310716802168E-4]:2.985068799227E-1,(((113[&rate=5.679310716802168E-4]:4.438933956757E-1,117[&rate=5.679310716802168E-4]:4.466331217033E-1)[&rate=5.679310716802168E-4]:1.843549894948E-1,(110[&rate=5.679310716802168E-4]:5.209630199608E-1,105[&rate=5.679310716802168E-4]:4.990452117417E-1)[&rate=5.679310716802168E-4]:1.018059131551E-1)[&rate=5.679310716802168E-4]:1.523420174597E-1,(17[&rate=5.679310716802168E-4]:4.473685184612E-1,14[&rate=5.679310716802168E-4]:4.090123540775E-1)[&rate=5.679310716802168E-4]:3.715780485527E-1)[&rate=5.679310716802168E-4]:1.192273524448E-1)[&rate=5.679310716802168E-4]:2.695079485623E-1,(((115[&rate=5.679310716802168E-4]:5.545337354969E-1,(108[&rate=5.679310716802168E-4]:5.373829290273E-1,(114[&rate=5.679310716802168E-4]:4.537927604534E-1,((107[&rate=5.679310716802168E-4]:2.931760303455E-1,109[&rate=5.679310716802168E-4]:3.123541125372E-1)[&rate=5.679310716802168E-4]:2.116819112142E-1,112[&rate=5.679310716802168E-4]:5.267757497788E-1)[&rate=5.679310716802168E-4]:9.208791496482E-3)[&rate=5.679310716802168E-4]:2.605592199849E-2)[&rate=5.679310716802168E-4]:7.468505304498E-2)[&rate=5.679310716802168E-4]:5.841643449866E-2,(13[&rate=5.679310716802168E-4]:5.605210175145E-1,19[&rate=5.679310716802168E-4]:5.988771818982E-1)[&rate=5.679310716802168E-4]:1.346209333029E-1)[&rate=5.679310716802168E-4]:1.883496043738E-1,((116[&rate=5.679310716802168E-4]:5.862912079321E-1,(148[&rate=5.679310716802168E-4]:3.250695309908E-1,143[&rate=5.679310716802168E-4]:3.223298049634E-1)[&rate=5.679310716802168E-4]:2.99577841325E-1)[&rate=5.679310716802168E-4]:6.958351843487E-3,((111[&rate=5.679310716802168E-4]:3.012887159093E-1,139[&rate=5.679310716802168E-4]:4.766311816627E-1)[&rate=5.679310716802168E-4]:9.475668742633E-2,(106[&rate=5.679310716802168E-4]:3.656846148477E-1,104[&rate=5.679310716802168E-4]:3.656846148477E-1)[&rate=5.679310716802168E-4]:1.392243232361E-2)[&rate=5.679310716802168E-4]:2.739164852071E-1)[&rate=5.679310716802168E-4]:2.080502145938E-1)[&rate=5.679310716802168E-4]:2.858341484461E-1)[&rate=5.679310716802168E-4]:1.550276021056E-1,(142[&rate=5.679310716802168E-4]:7.025545401774E-1,((145[&rate=5.679310716802168E-4]:1.911400935762E-1,141[&rate=5.679310716802168E-4]:1.884003675486E-1)[&rate=5.679310716802168E-4]:3.377476033348E-1,144[&rate=5.679310716802168E-4]:5.23408244856E-1)[&rate=5.679310716802168E-4]:1.736668432665E-1)[&rate=5.679310716802168E-4]:7.944015052917E-1)[&rate=5.679310716802168E-4]:6.840685472844E-3,((((23[&rate=5.679310716802168E-4]:7.343366544873E-1,(20[&rate=5.679310716802168E-4]:6.088332160345E-1,25[&rate=5.679310716802168E-4]:6.280112982262E-1)[&rate=5.679310716802168E-4]:1.172842603708E-1)[&rate=5.679310716802168E-4]:1.777071497698E-1,(140[&rate=5.679310716802168E-4]:5.604529888473E-1,11[&rate=5.679310716802168E-4]:5.79631071039E-1)[&rate=5.679310716802168E-4]:2.474812263689E-1)[&rate=5.679310716802168E-4]:4.081972397392E-1,(24[&rate=5.679310716802168E-4]:1.026628066338E0,((28[&rate=5.679310716802168E-4]:5.688520597294E-1,21[&rate=5.679310716802168E-4]:5.44194525483E-1)[&rate=5.679310716802168E-4]:4.388951875945E-1,1[&rate=5.679310716802168E-4]:2.21445877461E-1)[&rate=5.679310716802168E-4]:2.436027106865E-2)[&rate=5.679310716802168E-4]:3.045718817681E-1)[&rate=5.679310716802168E-4]:4.909842697072E-2,102[&rate=5.679310716802168E-4]:2.186545394604E-1)[&rate=5.679310716802168E-4]:3.856684901582E-2)[&rate=5.679310716802168E-4]:7.993277003633E-2)[&rate=5.679310716802168E-4]:2.752627020676E-1)[&rate=5.679310716802168E-4]:8.824283914793E-1)[&rate=5.679310716802168E-4]:6.564848275402E-3)[&rate=5.679310716802168E-4]:8.397319597089E-3)[&rate=5.679310716802168E-4]:6.638785525861E-2,(((97[&rate=5.679310716802168E-4]:4.791752056492E-1,((40[&rate=5.679310716802168E-4]:4.420224788535E-1,39[&rate=5.679310716802168E-4]:4.420224788535E-1)[&rate=5.679310716802168E-4]:1.04355631249E-1,((((22[&rate=5.679310716802168E-4]:5.022339917811E-1,27[&rate=5.679310716802168E-4]:5.186723479455E-1)[&rate=5.679310716802168E-4]:2.364260655002E-1,(26[&rate=5.679310716802168E-4]:6.532497106774E-1,(7[&rate=5.679310716802168E-4]:2.60020437974E-1,8[&rate=5.679310716802168E-4]:2.60020437974E-1)[&rate=5.679310716802168E-4]:2.863799576348E-1)[&rate=5.679310716802168E-4]:9.636925071364E-2)[&rate=5.679310716802168E-4]:2.429262229044E-3,31[&rate=5.679310716802168E-4]:7.958838400585E-1)[&rate=5.679310716802168E-4]:3.014100840041E-1,2[&rate=5.679310716802168E-4]:8.698966637885E-1)[&rate=5.679310716802168E-4]:1.633207249143E0)[&rate=5.679310716802168E-4]:3.835346912858E-3)[&rate=5.679310716802168E-4]:3.13807620903E-2,146[&rate=5.679310716802168E-4]:7.018127983406E-1)[&rate=5.679310716802168E-4]:6.641893699818E-3,(16[&rate=5.679310716802168E-4]:2.473104195315E0,147[&rate=5.679310716802168E-4]:4.449883183786E-1)[&rate=5.679310716802168E-4]:2.006248436072E-1)[&rate=5.679310716802168E-4]:9.315551336347E-3)[&rate=5.679310716802168E-4]:2.787863141318E-1)[&rate=5.679310716802168E-4]:3.317299754271E-1)[&rate=5.679310716802168E-4]:2.185873905106E-1,((((57[&rate=5.679310716802168E-4]:4.546446369542E-1,((55[&rate=5.679310716802168E-4]:2.467621057012E-1,56[&rate=5.679310716802168E-4]:2.467621057012E-1)[&rate=5.679310716802168E-4]:1.687019370971E-2,(59[&rate=5.679310716802168E-4]:1.896328192331E-1,(54[&rate=5.679310716802168E-4]:6.462953262618E-2,(37[&rate=5.679310716802168E-4]:3.739324183833E-2,58[&rate=5.679310716802168E-4]:1.826755877822E-2)[&rate=5.679310716802168E-4]:1.037390230283E-1)[&rate=5.679310716802168E-4]:8.675192048666E-2)[&rate=5.679310716802168E-4]:8.219620148948E-2)[&rate=5.679310716802168E-4]:1.800833757946E-1)[&rate=5.679310716802168E-4]:2.827332262939E-1,68[&rate=5.679310716802168E-4]:6.854652949421E-1)[&rate=5.679310716802168E-4]:3.931665436145E-1,(125[&rate=5.679310716802168E-4]:9.385044904956E-1,((53[&rate=5.679310716802168E-4]:7.77913795589E-1,(52[&rate=5.679310716802168E-4]:5.519092310232E-1,(103[&rate=5.679310716802168E-4]:4.915435394429E-1,(29[&rate=5.679310716802168E-4]:4.935548929824E-1,(5[&rate=5.679310716802168E-4]:3.048217756853E-1,12[&rate=5.679310716802168E-4]:3.431779400688E-1)[&rate=5.679310716802168E-4]:4.35276378451E-2)[&rate=5.679310716802168E-4]:2.308653587893E-1)[&rate=5.679310716802168E-4]:1.724659426141E0)[&rate=5.679310716802168E-4]:2.342012858772E-1)[&rate=5.679310716802168E-4]:6.245712365135E-2,(((134[&rate=5.679310716802168E-4]:3.821975018294E-1,133[&rate=5.679310716802168E-4]:4.123344881306E-1)[&rate=5.679310716802168E-4]:2.682403137811E-1,137[&rate=5.679310716802168E-4]:7.216706923227E-1)[&rate=5.679310716802168E-4]:6.119401016316E-1,(((77[&rate=5.679310716802168E-4]:2.357831644065E-1,73[&rate=5.679310716802168E-4]:2.412626164613E-1)[&rate=5.679310716802168E-4]:1.636905469158E-1,(((82[&rate=5.679310716802168E-4]:2.805504359455E-1,79[&rate=5.679310716802168E-4]:2.723312578634E-1)[&rate=5.679310716802168E-4]:3.256492889344E-3,(78[&rate=5.679310716802168E-4]:4.730988665058E-2,72[&rate=5.679310716802168E-4]:2.539207843127E-2)[&rate=5.679310716802168E-4]:2.282778641021E-1)[&rate=5.679310716802168E-4]:5.731454923511E-2,(71[&rate=5.679310716802168E-4]:1.391704658452E-1,(80[&rate=5.679310716802168E-4]:4.770758676066E-2,81[&rate=5.679310716802168E-4]:4.770758676066E-2)[&rate=5.679310716802168E-4]:1.106409612762E-1)[&rate=5.679310716802168E-4]:1.663345738687E-1)[&rate=5.679310716802168E-4]:3.095497297839E-2)[&rate=5.679310716802168E-4]:1.262005323848E-1,(((70[&rate=5.679310716802168E-4]:1.943114093388E-1,76[&rate=5.679310716802168E-4]:2.326675737222E-1)[&rate=5.679310716802168E-4]:6.862315597249E-2,74[&rate=5.679310716802168E-4]:3.012907296947E-1)[&rate=5.679310716802168E-4]:1.277469624322E-1,75[&rate=5.679310716802168E-4]:4.290376921269E-1)[&rate=5.679310716802168E-4]:1.021160036349E-1)[&rate=5.679310716802168E-4]:7.257447694254E-1)[&rate=5.679310716802168E-4]:3.299355126653E-1)[&rate=5.679310716802168E-4]:3.085160849165E-1)[&rate=5.679310716802168E-4]:3.067940147277E-1)[&rate=5.679310716802168E-4]:1.487999775657E-1,((((119[&rate=5.679310716802168E-4]:1.641804470986E0,(((138[&rate=5.679310716802168E-4]:1.886553428901E-1,136[&rate=5.679310716802168E-4]:5.714849357488E-2)[&rate=5.679310716802168E-4]:7.725510621917E-1,135[&rate=5.679310716802168E-4]:7.612064050817E-1)[&rate=5.679310716802168E-4]:5.296726639855E-1,126[&rate=5.679310716802168E-4]:8.531217519029E-1)[&rate=5.679310716802168E-4]:2.980196439306E-3)[&rate=5.679310716802168E-4]:2.428420806531E-1,120[&rate=5.679310716802168E-4]:1.78875614068E0)[&rate=5.679310716802168E-4]:4.260886666505E-1,(67[&rate=5.679310716802168E-4]:1.894242236961E-1,((124[&rate=5.679310716802168E-4]:1.385247007934E-1,123[&rate=5.679310716802168E-4]:1.412569412306E-1)[&rate=5.679310716802168E-4]:2.870997897794E-1,122[&rate=5.679310716802168E-4]:4.2835673101E-1)[&rate=5.679310716802168E-4]:2.623400430268E-1)[&rate=5.679310716802168E-4]:8.843428226461E-2)[&rate=5.679310716802168E-4]:1.119045908567E-3,66[&rate=5.679310716802168E-4]:2.789775518693E-1)[&rate=5.679310716802168E-4]:4.007336264807E-1)[&rate=5.679310716802168E-4]:7.627270841674E-2)[&rate=5.679310716802168E-4]:1.155269249686E-1,34[&rate=5.679310716802168E-4]:8.497113105314E-3)[&rate=5.679310716802168E-4]:3.17751517565E-2,33[&rate=5.679310716802168E-4]:2.383390869744E-2)[&rate=5.679310716802168E-4]:1.244835687827E-3);
tree STATE_70380000 [&joint=-20978.852600484282,lnP=-20978.852600484282] = [&R] (((32[&rate=5.605778127982396E-4]:6.021198865288E-2,33[&rate=5.605778127982396E-4]:6.569144070759E-2)[&rate=5.605778127982396E-4]:1.122709329116E-2,(((57[&rate=5.605778127982396E-4]:4.463473009304E-1,(((37[&rate=5.605778127982396E-4]:1.969213958198E-1,54[&rate=5.605778127982396E-4]:1.204186635793E-1)[&rate=5.605778127982396E-4]:2.072747731757E-1,(56[&rate=5.605778127982396E-4]:2.476137154778E-1,55[&rate=5.605778127982396E-4]:2.476137154778E-1)[&rate=5.605778127982396E-4]:1.101343660859E-1)[&rate=5.605778127982396E-4]:2.609905735007E-2,(58[&rate=5.605778127982396E-4]:3.869528125236E-1,59[&rate=5.605778127982396E-4]:3.678271294635E-1)[&rate=5.605778127982396E-4]:2.421673076186E-2)[&rate=5.605778127982396E-4]:5.157120026792E-2)[&rate=5.605778127982396E-4]:2.751011106923E-1,68[&rate=5.605778127982396E-4]:6.695358433166E-1)[&rate=5.605778127982396E-4]:3.750442754239E-1,(125[&rate=5.605778127982396E-4]:1.020224081285E0,((((103[&rate=5.605778127982396E-4]:7.656981066304E-1,(29[&rate=5.605778127982396E-4]:8.058702561254E-1,(5[&rate=5.605778127982396E-4]:1.866171597815E-1,12[&rate=5.605778127982396E-4]:2.24973324165E-1)[&rate=5.605778127982396E-4]:4.740476168919E-1)[&rate=5.605778127982396E-4]:1.927045628338E-1)[&rate=5.605778127982396E-4]:1.478646457863E0,52[&rate=5.605778127982396E-4]:5.800508299326E-1)[&rate=5.605778127982396E-4]:6.613287724791E-2,53[&rate=5.605778127982396E-4]:6.379869858692E-1)[&rate=5.605778127982396E-4]:1.907894872494E-1,(((71[&rate=5.605778127982396E-4]:7.545343474566E-1,((77[&rate=5.605778127982396E-4]:4.683175961831E-1,(73[&rate=5.605778127982396E-4]:3.91987819791E-1,(80[&rate=5.605778127982396E-4]:1.271597554012E-1,81[&rate=5.605778127982396E-4]:1.271597554012E-1)[&rate=5.605778127982396E-4]:2.155129958967E-1)[&rate=5.605778127982396E-4]:8.180922844676E-2)[&rate=5.605778127982396E-4]:1.985659031451E-1,((79[&rate=5.605778127982396E-4]:4.481264516029E-1,(78[&rate=5.605778127982396E-4]:1.322253883399E-1,72[&rate=5.605778127982396E-4]:1.103075801206E-1)[&rate=5.605778127982396E-4]:3.15901063263E-1)[&rate=5.605778127982396E-4]:1.281307944436E-2,82[&rate=5.605778127982396E-4]:4.691587091293E-1)[&rate=5.605778127982396E-4]:1.703275299248E-1)[&rate=5.605778127982396E-4]:1.506645467586E-1)[&rate=5.605778127982396E-4]:2.195011077359E-1,(75[&rate=5.605778127982396E-4]:8.455010262373E-1,(70[&rate=5.605778127982396E-4]:6.642909633628E-1,(74[&rate=5.605778127982396E-4]:5.567167663799E-1,76[&rate=5.605778127982396E-4]:5.567167663799E-1)[&rate=5.605778127982396E-4]:1.459303613663E-1)[&rate=5.605778127982396E-4]:1.42853898491E-1)[&rate=5.605778127982396E-4]:1.970275796401E-1)[&rate=5.605778127982396E-4]:4.804132297482E-1,(134[&rate=5.605778127982396E-4]:7.546359411164E-1,(133[&rate=5.605778127982396E-4]:7.195398279036E-1,137[&rate=5.605778127982396E-4]:7.606357183146E-1)[&rate=5.605778127982396E-4]:6.5233099514E-2)[&rate=5.605778127982396E-4]:7.737853465641E-1)[&rate=5.605778127982396E-4]:5.229769610512E-2)[&rate=5.605778127982396E-4]:4.018301218277E-1)[&rate=5.605778127982396E-4]:1.910227041222E-1)[&rate=5.605778127982396E-4]:4.59511107825E-1)[&rate=5.605778127982396E-4]:1.655924043876E-2,((((((45[&rate=5.605778127982396E-4]:7.814198414471E-1,((((48[&rate=5.605778127982396E-4]:8.715445635625E-2,42[&rate=5.605778127982396E-4]:4.890309023603E-2)[&rate=5.605778127982396E-4]:4.52473786994E-1,(43[&rate=5.605778127982396E-4]:5.041063632529E-1,41[&rate=5.605778127982396E-4]:4.494615545099E-1)[&rate=5.605778127982396E-4]:4.645084184591E-2)[&rate=5.605778127982396E-4]:2.534655367755E-2,46[&rate=5.605778127982396E-4]:5.759037587763E-1)[&rate=5.605778127982396E-4]:6.279770844053E-2,(((44[&rate=5.605778127982396E-4]:2.768424391338E-1,51[&rate=5.605778127982396E-4]:2.549845156366E-1)[&rate=5.605778127982396E-4]:1.755329914242E-1,47[&rate=5.605778127982396E-4]:4.578399114323E-1)[&rate=5.605778127982396E-4]:1.185410627257E-1,(49[&rate=5.605778127982396E-4]:5.167053141564E-1,50[&rate=5.605778127982396E-4]:5.167053141564E-1)[&rate=5.605778127982396E-4]:2.688877475584E-2)[&rate=5.605778127982396E-4]:6.23204930589E-2)[&rate=5.605778127982396E-4]:1.509150955416E-1)[&rate=5.605778127982396E-4]:1.596499706109E-1,(((65[&rate=5.605778127982396E-4]:2.335895811413E-1,(62[&rate=5.605778127982396E-4]:3.998226629765E-1,(64[&rate=5.605778127982396E-4]:1.69190723672E-1,60[&rate=5.605778127982396E-4]:1.85057921653E-2)[&rate=5.605778127982396E-4]:1.895360488934E-1)[&rate=5.605778127982396E-4]:2.554774008253E-2)[&rate=5.605778127982396E-4]:2.277395880437E-1,(61[&rate=5.605778127982396E-4]:1.688731066424E-1,63[&rate=5.605778127982396E-4]:1.277772162313E-1)[&rate=5.605778127982396E-4]:4.842368844604E-1)[&rate=5.605778127982396E-4]:1.006170482417E0,(128[&rate=5.605778127982396E-4]:1.381029529624E0,(((130[&rate=5.605778127982396E-4]:1.385583035301E-1,(129[&rate=5.605778127982396E-4]:7.378405875174E-2,132[&rate=5.605778127982396E-4]:7.65237847791E-2)[&rate=5.605778127982396E-4]:6.477424477833E-2)[&rate=5.605778127982396E-4]:7.140965097045E-2,131[&rate=5.605778127982396E-4]:2.127076805279E-1)[&rate=5.605778127982396E-4]:4.000605504562E-1,(69[&rate=5.605778127982396E-4]:7.050167762472E-1,118[&rate=5.605778127982396E-4]:6.940578721375E-1)[&rate=5.605778127982396E-4]:5.295693418916E-2)[&rate=5.605778127982396E-4]:7.737407506945E-1)[&rate=5.605778127982396E-4]:1.385249164989E-1)[&rate=5.605778127982396E-4]:1.949115782264E-1)[&rate=5.605778127982396E-4]:1.054769714374E-1,(35[&rate=5.605778127982396E-4]:1.541395415857E-1,(121[&rate=5.605778127982396E-4]:2.253082886164E0,(36[&rate=5.605778127982396E-4]:2.935770046293E-3,127[&rate=5.605778127982396E-4]:2.523483715252E0)[&rate=5.605778127982396E-4]:1.706950613233E-1)[&rate=5.605778127982396E-4]:2.708405268195E-2)[&rate=5.605778127982396E-4]:1.370363309133E-1)[&rate=5.605778127982396E-4]:1.490841904988E-1,(38[&rate=5.605778127982396E-4]:8.868262432634E-1,(((((146[&rate=5.605778127982396E-4]:6.464874123787E-1,147[&rate=5.605778127982396E-4]:5.836458823241E-1)[&rate=5.605778127982396E-4]:7.420511394468E-3,(16[&rate=5.605778127982396E-4]:2.537161044401E0,97[&rate=5.605778127982396E-4]:3.806298669177E-1)[&rate=5.605778127982396E-4]:8.202122625432E-2)[&rate=5.605778127982396E-4]:4.35866469438E-2,(((101[&rate=5.605778127982396E-4]:6.718899706448E-1,((((18[&rate=5.605778127982396E-4]:4.444672643554E-1,6[&rate=5.605778127982396E-4]:3.814535657253E-1)[&rate=5.605778127982396E-4]:1.645448274526E-1,(10[&rate=5.605778127982396E-4]:3.17946686258E-1,15[&rate=5.605778127982396E-4]:3.563028506415E-1)[&rate=5.605778127982396E-4]:2.444900630843E-1)[&rate=5.605778127982396E-4]:1.086680234697E-1,(3[&rate=5.605778127982396E-4]:5.371056425043E-1,((88[&rate=5.605778127982396E-4]:3.201024592959E-2,89[&rate=5.605778127982396E-4]:4.570887606661E-2)[&rate=5.605778127982396E-4]:2.77622228563E-1,(((91[&rate=5.605778127982396E-4]:4.569704360102E-2,90[&rate=5.605778127982396E-4]:4.569704360102E-2)[&rate=5.605778127982396E-4]:9.783533744575E-2,92[&rate=5.605778127982396E-4]:1.435323810468E-1)[&rate=5.605778127982396E-4]:1.756984788442E-2,((((86[&rate=5.605778127982396E-4]:7.586288139614E-2,93[&rate=5.605778127982396E-4]:8.956151153315E-2)[&rate=5.605778127982396E-4]:2.285665439782E-3,84[&rate=5.605778127982396E-4]:7.814854683592E-2)[&rate=5.605778127982396E-4]:3.13186136469E-2,(83[&rate=5.605778127982396E-4]:9.216469678461E-2,85[&rate=5.605778127982396E-4]:9.216469678461E-2)[&rate=5.605778127982396E-4]:1.730246369821E-2)[&rate=5.605778127982396E-4]:3.097390108575E-2,87[&rate=5.605778127982396E-4]:1.404410615686E-1)[&rate=5.605778127982396E-4]:6.962537225615E-3)[&rate=5.605778127982396E-4]:1.622288756984E-1)[&rate=5.605778127982396E-4]:7.671991954089E-1)[&rate=5.605778127982396E-4]:6.550597962284E-2)[&rate=5.605778127982396E-4]:9.597608034487E-1,(((102[&rate=5.605778127982396E-4]:5.425324371673E-2,((23[&rate=5.605778127982396E-4]:4.067859140258E-1,(25[&rate=5.605778127982396E-4]:3.20401147117E-1,20[&rate=5.605778127982396E-4]:3.012230649253E-1)[&rate=5.605778127982396E-4]:9.734367101838E-2)[&rate=5.605778127982396E-4]:3.972695149645E-1,(140[&rate=5.605778127982396E-4]:6.167306180099E-1,11[&rate=5.605778127982396E-4]:6.359087002016E-1)[&rate=5.605778127982396E-4]:8.321522193939E-2)[&rate=5.605778127982396E-4]:4.008827462332E-1)[&rate=5.605778127982396E-4]:9.578022213117E-3,(((28[&rate=5.605778127982396E-4]:7.335088344808E-1,21[&rate=5.605778127982396E-4]:7.088513002343E-1)[&rate=5.605778127982396E-4]:1.787526643334E-1,1[&rate=5.605778127982396E-4]:1.259601289512E-1)[&rate=5.605778127982396E-4]:1.184884249292E-1,24[&rate=5.605778127982396E-4]:1.025270471689E0)[&rate=5.605778127982396E-4]:2.002046298576E-1)[&rate=5.605778127982396E-4]:2.266128743465E-1,((((110[&rate=5.605778127982396E-4]:4.915596520529E-1,105[&rate=5.605778127982396E-4]:4.696418438338E-1)[&rate=5.605778127982396E-4]:3.134921978834E-1,(113[&rate=5.605778127982396E-4]:8.099625030755E-1,((9[&rate=5.605778127982396E-4]:3.753475166946E-1,(4[&rate=5.605778127982396E-4]:2.285861320174E-1,30[&rate=5.605778127982396E-4]:4.011888717435E-1)[&rate=5.605778127982396E-4]:9.744631618409E-2)[&rate=5.605778127982396E-4]:2.174327673771E-1,((17[&rate=5.605778127982396E-4]:3.075505745514E-1,14[&rate=5.605778127982396E-4]:2.691944101677E-1)[&rate=5.605778127982396E-4]:6.392327183546E-2,117[&rate=5.605778127982396E-4]:3.358574080308E-1)[&rate=5.605778127982396E-4]:2.678817801507E-1)[&rate=5.605778127982396E-4]:2.089630409216E-1)[&rate=5.605778127982396E-4]:5.687989155099E-4)[&rate=5.605778127982396E-4]:2.889266434903E-1,(((((106[&rate=5.605778127982396E-4]:1.338522071066E-1,(139[&rate=5.605778127982396E-4]:2.688286842239E-1,104[&rate=5.605778127982396E-4]:7.704786230616E-2)[&rate=5.605778127982396E-4]:5.680434480041E-2)[&rate=5.605778127982396E-4]:1.265655946861E-2,111[&rate=5.605778127982396E-4]:1.629471227396E-1)[&rate=5.605778127982396E-4]:3.674777753604E-1,116[&rate=5.605778127982396E-4]:4.537125693328E-1)[&rate=5.605778127982396E-4]:2.381075407739E-1,(148[&rate=5.605778127982396E-4]:2.777903806872E-1,143[&rate=5.605778127982396E-4]:2.750506546598E-1)[&rate=5.605778127982396E-4]:4.523858938032E-1)[&rate=5.605778127982396E-4]:1.896863062412E-1,((115[&rate=5.605778127982396E-4]:4.635917402988E-1,(13[&rate=5.605778127982396E-4]:3.104339158072E-1,19[&rate=5.605778127982396E-4]:3.487900801909E-1)[&rate=5.605778127982396E-4]:2.353496053134E-1)[&rate=5.605778127982396E-4]:8.670897993623E-2,(108[&rate=5.605778127982396E-4]:5.400435268303E-1,((109[&rate=5.605778127982396E-4]:2.891703193619E-1,107[&rate=5.605778127982396E-4]:2.699922371702E-1)[&rate=5.605778127982396E-4]:1.445700061392E-1,(112[&rate=5.605778127982396E-4]:3.316786020804E-1,114[&rate=5.605778127982396E-4]:2.494868212585E-1)[&rate=5.605778127982396E-4]:1.048014494481E-1)[&rate=5.605778127982396E-4]:1.282210095482E-1)[&rate=5.605778127982396E-4]:6.779143998015E-2)[&rate=5.605778127982396E-4]:3.312056961128E-1)[&rate=5.605778127982396E-4]:1.357597483116E-1)[&rate=5.605778127982396E-4]:2.333621361205E-1,(142[&rate=5.605778127982396E-4]:6.387149225233E-1,(144[&rate=5.605778127982396E-4]:2.786989790375E-1,(141[&rate=5.605778127982396E-4]:4.990501450593E-2,145[&rate=5.605778127982396E-4]:5.264474053352E-2)[&rate=5.605778127982396E-4]:2.315336905589E-1)[&rate=5.605778127982396E-4]:3.545364914309E-1)[&rate=5.605778127982396E-4]:8.667078988047E-1)[&rate=5.605778127982396E-4]:3.159666141411E-2)[&rate=5.605778127982396E-4]:2.74668011327E-1)[&rate=5.605778127982396E-4]:1.122572710965E-1)[&rate=5.605778127982396E-4]:6.543386726057E-1,(((31[&rate=5.605778127982396E-4]:7.50638102002E-1,(22[&rate=5.605778127982396E-4]:5.24177844769E-1,27[&rate=5.605778127982396E-4]:5.406162009334E-1)[&rate=5.605778127982396E-4]:1.716657366849E-1)[&rate=5.605778127982396E-4]:9.046918022329E-2,((7[&rate=5.605778127982396E-4]:1.333860436002E-1,8[&rate=5.605778127982396E-4]:1.333860436002E-1)[&rate=5.605778127982396E-4]:3.329835402566E-1,26[&rate=5.605778127982396E-4]:5.732188989254E-1)[&rate=5.605778127982396E-4]:2.240527668615E-1)[&rate=5.605778127982396E-4]:6.562700776061E-1,2[&rate=5.605778127982396E-4]:1.269980099557E0)[&rate=5.605778127982396E-4]:1.039810187529E0)[&rate=5.605778127982396E-4]:1.906475033841E-1,39[&rate=5.605778127982396E-4]:5.437119876409E-1)[&rate=5.605778127982396E-4]:3.356400384112E-2)[&rate=5.605778127982396E-4]:1.142441117084E-1,((((94[&rate=5.605778127982396E-4]:1.627894833312E-1,100[&rate=5.605778127982396E-4]:1.627894833312E-1)[&rate=5.605778127982396E-4]:2.600767265449E-1,95[&rate=5.605778127982396E-4]:5.075656634281E-1)[&rate=5.605778127982396E-4]:2.377992533079E-1,98[&rate=5.605778127982396E-4]:7.344359549873E-1)[&rate=5.605778127982396E-4]:3.556711448232E-2,(99[&rate=5.605778127982396E-4]:4.968401120113E-1,96[&rate=5.605778127982396E-4]:4.613209863285E-1)[&rate=5.605778127982396E-4]:2.950208809555E-1)[&rate=5.605778127982396E-4]:4.993233426713E-2)[&rate=5.605778127982396E-4]:8.620170682976E-3,40[&rate=5.605778127982396E-4]:7.001402738734E-1)[&rate=5.605778127982396E-4]:2.549919803191E-1)[&rate=5.605778127982396E-4]:1.557992662499E-1)[&rate=5.605778127982396E-4]:5.045692384727E-1,((67[&rate=5.605778127982396E-4]:3.390015738851E-1,((124[&rate=5.605778127982396E-4]:1.009170821267E-1,123[&rate=5.605778127982396E-4]:1.036493225638E-1)[&rate=5.605778127982396E-4]:2.630150787891E-1,122[&rate=5.605778127982396E-4]:3.666644013529E-1)[&rate=5.605778127982396E-4]:4.736097228729E-1)[&rate=5.605778127982396E-4]:9.581095943662E-2,((66[&rate=5.605778127982396E-4]:1.10383677301E-1,119[&rate=5.605778127982396E-4]:2.14326038963E0)[&rate=5.605778127982396E-4]:1.839843833083E-1,((((138[&rate=5.605778127982396E-4]:3.215949491528E-1,136[&rate=5.605778127982396E-4]:1.900880998376E-1)[&rate=5.605778127982396E-4]:6.044938316249E-1,135[&rate=5.605778127982396E-4]:7.260887807777E-1)[&rate=5.605778127982396E-4]:6.853466837518E-1,120[&rate=5.605778127982396E-4]:1.66349025905E0)[&rate=5.605778127982396E-4]:2.741286169918E-2,126[&rate=5.605778127982396E-4]:1.001091009064E0)[&rate=5.605778127982396E-4]:5.4045124123E-1)[&rate=5.605778127982396E-4]:1.404444727124E-1)[&rate=5.605778127982396E-4]:5.100167681488E-1)[&rate=5.605778127982396E-4]:2.120554216603E-2,34[&rate=5.605778127982396E-4]:1.030211450065E-1)[&rate=5.605778127982396E-4]:6.894985595371E-3);
tree STATE_70470000 [&joint=-20969.261366549916,lnP=-20969.261366549916] = [&R] (33[&rate=5.731440157559312E-4]:3.138700655673E-2,(32[&rate=5.731440157559312E-4]:1.509827150842E-2,((((((120[&rate=5.731440157559312E-4]:1.772296766311E0,119[&rate=5.731440157559312E-4]:1.86818717727E0)[&rate=5.731440157559312E-4]:2.303046583673E-1,126[&rate=5.731440157559312E-4]:1.312789312993E0)[&rate=5.731440157559312E-4]:2.533668982082E-1,((66[&rate=5.731440157559312E-4]:1.886820083691E-1,(67[&rate=5.731440157559312E-4]:1.085139005346E-1,(123[&rate=5.731440157559312E-4]:3.039742531863E-1,(122[&rate=5.731440157559312E-4]:2.846776476141E-1,124[&rate=5.731440157559312E-4]:2.81945407177E-1)[&rate=5.731440157559312E-4]:1.929660557222E-2)[&rate=5.731440157559312E-4]:3.05812197689E-1)[&rate=5.731440157559312E-4]:8.016810783446E-2)[&rate=5.731440157559312E-4]:5.650874049254E-2,((138[&rate=5.731440157559312E-4]:2.028887318468E-1,136[&rate=5.731440157559312E-4]:7.138188253157E-2)[&rate=5.731440157559312E-4]:3.671164185025E-1,135[&rate=5.731440157559312E-4]:3.700051503492E-1)[&rate=5.731440157559312E-4]:1.560117105362E0)[&rate=5.731440157559312E-4]:7.379127265467E-2)[&rate=5.731440157559312E-4]:3.952402545482E-1,((((128[&rate=5.731440157559312E-4]:1.363588328308E0,((((64[&rate=5.731440157559312E-4]:2.497638951342E-1,62[&rate=5.731440157559312E-4]:2.908597855453E-1)[&rate=5.731440157559312E-4]:6.701194229319E-2,(65[&rate=5.731440157559312E-4]:1.486483050538E-1,60[&rate=5.731440157559312E-4]:1.486483050538E-1)[&rate=5.731440157559312E-4]:1.744260086686E-2)[&rate=5.731440157559312E-4]:2.06969988325E-1,(61[&rate=5.731440157559312E-4]:1.346376249854E-1,63[&rate=5.731440157559312E-4]:9.354173457432E-2)[&rate=5.731440157559312E-4]:4.302040911781E-1)[&rate=5.731440157559312E-4]:7.949499812025E-1,((118[&rate=5.731440157559312E-4]:7.729397554483E-1,69[&rate=5.731440157559312E-4]:7.83898659558E-1)[&rate=5.731440157559312E-4]:1.63123637394E-1,(((130[&rate=5.731440157559312E-4]:6.241259362607E-2,131[&rate=5.731440157559312E-4]:6.515231965343E-2)[&rate=5.731440157559312E-4]:2.596492223718E-2,132[&rate=5.731440157559312E-4]:9.111724189061E-2)[&rate=5.731440157559312E-4]:2.133011465795E-2,129[&rate=5.731440157559312E-4]:1.097076305212E-1)[&rate=5.731440157559312E-4]:6.893694609512E-1)[&rate=5.731440157559312E-4]:4.237283045237E-1)[&rate=5.731440157559312E-4]:1.435226583397E-1)[&rate=5.731440157559312E-4]:2.960392613685E-1,(((((44[&rate=5.731440157559312E-4]:3.585590899375E-1,51[&rate=5.731440157559312E-4]:3.367011664403E-1)[&rate=5.731440157559312E-4]:1.669723671178E-1,(49[&rate=5.731440157559312E-4]:3.429269284781E-1,50[&rate=5.731440157559312E-4]:3.429269284781E-1)[&rate=5.731440157559312E-4]:1.552821242057E-1)[&rate=5.731440157559312E-4]:2.850376273567E-2,47[&rate=5.731440157559312E-4]:5.594997006652E-1)[&rate=5.731440157559312E-4]:5.0493124467E-2,((46[&rate=5.731440157559312E-4]:4.472596243635E-1,43[&rate=5.731440157559312E-4]:4.472596243635E-1)[&rate=5.731440157559312E-4]:1.275611808705E-1,((41[&rate=5.731440157559312E-4]:2.277078560319E-1,42[&rate=5.731440157559312E-4]:2.331723369062E-1)[&rate=5.731440157559312E-4]:2.445742914648E-1,48[&rate=5.731440157559312E-4]:5.159979944912E-1)[&rate=5.731440157559312E-4]:4.789384899428E-2)[&rate=5.731440157559312E-4]:3.517201989821E-2)[&rate=5.731440157559312E-4]:3.030225448261E-2,45[&rate=5.731440157559312E-4]:6.320983583034E-1)[&rate=5.731440157559312E-4]:2.541330190822E-1)[&rate=5.731440157559312E-4]:1.824511868286E-1,((36[&rate=5.731440157559312E-4]:6.058270643288E-2,(121[&rate=5.731440157559312E-4]:1.346458462293E0,127[&rate=5.731440157559312E-4]:1.787554352704E0)[&rate=5.731440157559312E-4]:7.935762989346E-1)[&rate=5.731440157559312E-4]:8.89013767455E-2,35[&rate=5.731440157559312E-4]:1.029087407126E-1)[&rate=5.731440157559312E-4]:2.104029125052E-1)[&rate=5.731440157559312E-4]:3.804492601284E-1,(38[&rate=5.731440157559312E-4]:1.048290731154E0,((((16[&rate=5.731440157559312E-4]:2.471475750223E0,97[&rate=5.731440157559312E-4]:3.149445727393E-1)[&rate=5.731440157559312E-4]:5.010759283302E-2,(2[&rate=5.731440157559312E-4]:8.50509568564E-1,(((26[&rate=5.731440157559312E-4]:6.667488772798E-1,(7[&rate=5.731440157559312E-4]:2.385642610632E-1,8[&rate=5.731440157559312E-4]:2.385642610632E-1)[&rate=5.731440157559312E-4]:3.213353011481E-1)[&rate=5.731440157559312E-4]:2.629275068789E-1,(22[&rate=5.731440157559312E-4]:3.703188308144E-1,27[&rate=5.731440157559312E-4]:3.867571869788E-1)[&rate=5.731440157559312E-4]:5.483986492346E-1)[&rate=5.731440157559312E-4]:1.43760676909E-2,31[&rate=5.731440157559312E-4]:9.87888068288E-1)[&rate=5.731440157559312E-4]:9.001876055005E-2)[&rate=5.731440157559312E-4]:1.542306651204E0)[&rate=5.731440157559312E-4]:1.259975153706E-1,((39[&rate=5.731440157559312E-4]:4.396164127321E-1,(101[&rate=5.731440157559312E-4]:9.451563418405E-1,(((3[&rate=5.731440157559312E-4]:7.532051472232E-1,((10[&rate=5.731440157559312E-4]:2.878848298283E-1,15[&rate=5.731440157559312E-4]:3.262409942117E-1)[&rate=5.731440157559312E-4]:3.351980988159E-1,(18[&rate=5.731440157559312E-4]:6.336863964322E-1,6[&rate=5.731440157559312E-4]:5.706726978021E-1)[&rate=5.731440157559312E-4]:3.597187467766E-2)[&rate=5.731440157559312E-4]:1.986153692639E-1)[&rate=5.731440157559312E-4]:1.047511901818E-2,((88[&rate=5.731440157559312E-4]:2.088701107048E-3,89[&rate=5.731440157559312E-4]:1.578733124406E-2)[&rate=5.731440157559312E-4]:2.517267137495E-1,((87[&rate=5.731440157559312E-4]:5.915341297495E-2,85[&rate=5.731440157559312E-4]:5.915341297495E-2)[&rate=5.731440157559312E-4]:8.366579038642E-2,((86[&rate=5.731440157559312E-4]:5.012983469708E-2,(84[&rate=5.731440157559312E-4]:2.474322044646E-2,(83[&rate=5.731440157559312E-4]:7.579909976907E-3,93[&rate=5.731440157559312E-4]:2.127854011392E-2)[&rate=5.731440157559312E-4]:1.716331046955E-2)[&rate=5.731440157559312E-4]:2.538661425062E-2)[&rate=5.731440157559312E-4]:8.2355398269E-2,((91[&rate=5.731440157559312E-4]:3.495621596564E-2,90[&rate=5.731440157559312E-4]:3.495621596564E-2)[&rate=5.731440157559312E-4]:6.957663240782E-2,92[&rate=5.731440157559312E-4]:1.045328483735E-1)[&rate=5.731440157559312E-4]:4.165101472964E-2)[&rate=5.731440157559312E-4]:1.033397039528E-2)[&rate=5.731440157559312E-4]:1.109962114952E-1)[&rate=5.731440157559312E-4]:1.049590878782E0)[&rate=5.731440157559312E-4]:6.545875180598E-1,((((102[&rate=5.731440157559312E-4]:3.392611957699E-3,((1[&rate=5.731440157559312E-4]:7.816737556513E-2,(21[&rate=5.731440157559312E-4]:7.822312054034E-1,28[&rate=5.731440157559312E-4]:8.068887396499E-1)[&rate=5.731440157559312E-4]:5.758000577818E-2)[&rate=5.731440157559312E-4]:4.252586011045E-2,24[&rate=5.731440157559312E-4]:9.015151534838E-1)[&rate=5.731440157559312E-4]:2.635212940903E-1)[&rate=5.731440157559312E-4]:1.049846068821E-1,(((20[&rate=5.731440157559312E-4]:3.36248789529E-1,25[&rate=5.731440157559312E-4]:3.554268717208E-1)[&rate=5.731440157559312E-4]:5.513816009733E-2,23[&rate=5.731440157559312E-4]:3.996061277084E-1)[&rate=5.731440157559312E-4]:3.997707653469E-1,(140[&rate=5.731440157559312E-4]:5.571860506238E-1,11[&rate=5.731440157559312E-4]:5.763641328155E-1)[&rate=5.731440157559312E-4]:1.380812533906E-1)[&rate=5.731440157559312E-4]:4.596852572912E-1)[&rate=5.731440157559312E-4]:1.428562622817E-1,(((110[&rate=5.731440157559312E-4]:4.261916202825E-1,105[&rate=5.731440157559312E-4]:4.042738120634E-1)[&rate=5.731440157559312E-4]:1.094352208815E-1,(117[&rate=5.731440157559312E-4]:5.414683632813E-1,(113[&rate=5.731440157559312E-4]:5.241102823591E-1,((4[&rate=5.731440157559312E-4]:1.935447962685E-1,30[&rate=5.731440157559312E-4]:3.661475359945E-1)[&rate=5.731440157559312E-4]:2.319979765756E-1,((17[&rate=5.731440157559312E-4]:1.394907779953E-1,14[&rate=5.731440157559312E-4]:1.011346136116E-1)[&rate=5.731440157559312E-4]:3.583035616819E-1,9[&rate=5.731440157559312E-4]:4.512189972115E-1)[&rate=5.731440157559312E-4]:2.363884412572E-2)[&rate=5.731440157559312E-4]:4.103326293986E-2)[&rate=5.731440157559312E-4]:1.46183548946E-2)[&rate=5.731440157559312E-4]:2.377655964995E-3)[&rate=5.731440157559312E-4]:7.019702028013E-1,((116[&rate=5.731440157559312E-4]:6.475306334667E-1,((148[&rate=5.731440157559312E-4]:3.383782094665E-1,143[&rate=5.731440157559312E-4]:3.356384834391E-1)[&rate=5.731440157559312E-4]:2.680492369001E-1,(139[&rate=5.731440157559312E-4]:4.753813706987E-1,((111[&rate=5.731440157559312E-4]:8.263878916286E-2,106[&rate=5.731440157559312E-4]:6.620043299849E-2)[&rate=5.731440157559312E-4]:1.89261236436E-1,104[&rate=5.731440157559312E-4]:2.554616694345E-1)[&rate=5.731440157559312E-4]:2.813887934647E-2)[&rate=5.731440157559312E-4]:3.447447058047E-1)[&rate=5.731440157559312E-4]:7.945935148385E-2)[&rate=5.731440157559312E-4]:9.189144706312E-2,((((107[&rate=5.731440157559312E-4]:7.897890806771E-2,108[&rate=5.731440157559312E-4]:7.623918204036E-2)[&rate=5.731440157559312E-4]:4.494310869264E-1,((112[&rate=5.731440157559312E-4]:3.670764985804E-1,114[&rate=5.731440157559312E-4]:2.848847177586E-1)[&rate=5.731440157559312E-4]:4.722513282112E-2,109[&rate=5.731440157559312E-4]:4.115619053742E-1)[&rate=5.731440157559312E-4]:1.360261718117E-1)[&rate=5.731440157559312E-4]:7.700181790696E-2,115[&rate=5.731440157559312E-4]:5.451378402983E-1)[&rate=5.731440157559312E-4]:2.129304519615E-2,(13[&rate=5.731440157559312E-4]:5.569650703522E-1,19[&rate=5.731440157559312E-4]:5.953212347359E-1)[&rate=5.731440157559312E-4]:9.165759596417E-2)[&rate=5.731440157559312E-4]:1.729911950354E-1)[&rate=5.731440157559312E-4]:4.214626346683E-1)[&rate=5.731440157559312E-4]:8.21295878411E-2)[&rate=5.731440157559312E-4]:4.54922728712E-2,(142[&rate=5.731440157559312E-4]:5.184436813755E-1,((145[&rate=5.731440157559312E-4]:1.546871889343E-2,141[&rate=5.731440157559312E-4]:1.272899286584E-2)[&rate=5.731440157559312E-4]:8.053636390832E-2,144[&rate=5.731440157559312E-4]:9.052563074681E-2)[&rate=5.731440157559312E-4]:4.224385985738E-1)[&rate=5.731440157559312E-4]:1.024857415083E0)[&rate=5.731440157559312E-4]:1.242817563358E-1)[&rate=5.731440157559312E-4]:5.296282835668E-1)[&rate=5.731440157559312E-4]:4.676242298854E-1)[&rate=5.731440157559312E-4]:5.485555980503E-2,147[&rate=5.731440157559312E-4]:5.518490217174E-1)[&rate=5.731440157559312E-4]:6.761595977206E-2)[&rate=5.731440157559312E-4]:1.557906886829E-1,((40[&rate=5.731440157559312E-4]:6.507206875557E-1,146[&rate=5.731440157559312E-4]:7.709392667906E-1)[&rate=5.731440157559312E-4]:3.138217829707E-2,(((96[&rate=5.731440157559312E-4]:5.849738256747E-1,99[&rate=5.731440157559312E-4]:6.204929513576E-1)[&rate=5.731440157559312E-4]:7.053174709368E-2,((94[&rate=5.731440157559312E-4]:1.729733831449E-1,100[&rate=5.731440157559312E-4]:1.729733831449E-1)[&rate=5.731440157559312E-4]:2.863914734735E-1,95[&rate=5.731440157559312E-4]:5.440643101705E-1)[&rate=5.731440157559312E-4]:1.360314265323E-1)[&rate=5.731440157559312E-4]:4.569708350783E-2,98[&rate=5.731440157559312E-4]:7.148638584619E-1)[&rate=5.731440157559312E-4]:9.565430793721E-2)[&rate=5.731440157559312E-4]:3.577575513929E-2)[&rate=5.731440157559312E-4]:3.98718121091E-1)[&rate=5.731440157559312E-4]:2.478356287077E-1)[&rate=5.731440157559312E-4]:2.046136271833E-2)[&rate=5.731440157559312E-4]:3.39941637081E-2,((125[&rate=5.731440157559312E-4]:8.884960332481E-1,((53[&rate=5.731440157559312E-4]:7.781086320289E-1,((52[&rate=5.731440157559312E-4]:3.96479269039E-1,(103[&rate=5.731440157559312E-4]:5.401801023719E-1,(29[&rate=5.731440157559312E-4]:4.459901310252E-1,(5[&rate=5.731440157559312E-4]:2.046446798793E-1,12[&rate=5.731440157559312E-4]:2.430008442628E-1)[&rate=5.731440157559312E-4]:9.61399716939E-2)[&rate=5.731440157559312E-4]:3.270666836755E-1)[&rate=5.731440157559312E-4]:1.520592901228E0)[&rate=5.731440157559312E-4]:3.275679340183E-1,((137[&rate=5.731440157559312E-4]:4.673089271132E-1,133[&rate=5.731440157559312E-4]:4.262130367021E-1)[&rate=5.731440157559312E-4]:2.295989219834E-1,134[&rate=5.731440157559312E-4]:6.256749723843E-1)[&rate=5.731440157559312E-4]:8.421180200286E-1)[&rate=5.731440157559312E-4]:6.225815028304E-2)[&rate=5.731440157559312E-4]:8.460497228403E-2,(((79[&rate=5.731440157559312E-4]:2.495951478431E-1,(82[&rate=5.731440157559312E-4]:1.78754755654E-1,(78[&rate=5.731440157559312E-4]:9.580699261324E-2,72[&rate=5.731440157559312E-4]:7.388918439393E-2)[&rate=5.731440157559312E-4]:7.472858495873E-2)[&rate=5.731440157559312E-4]:7.905957027113E-2)[&rate=5.731440157559312E-4]:2.253200249457E-1,((73[&rate=5.731440157559312E-4]:3.957944089731E-1,(71[&rate=5.731440157559312E-4]:5.079339477972E-2,77[&rate=5.731440157559312E-4]:1.138070934099E-1)[&rate=5.731440157559312E-4]:2.765078635085E-1)[&rate=5.731440157559312E-4]:1.163610176396E-1,(80[&rate=5.731440157559312E-4]:1.941317059624E-2,81[&rate=5.731440157559312E-4]:1.941317059624E-2)[&rate=5.731440157559312E-4]:4.434271875233E-1)[&rate=5.731440157559312E-4]:3.855636586888E-3)[&rate=5.731440157559312E-4]:1.436450259615E-1,(75[&rate=5.731440157559312E-4]:5.271630140222E-1,((76[&rate=5.731440157559312E-4]:1.970371474971E-1,70[&rate=5.731440157559312E-4]:1.586809831136E-1)[&rate=5.731440157559312E-4]:3.013679573894E-1,74[&rate=5.731440157559312E-4]:4.984051048864E-1)[&rate=5.731440157559312E-4]:2.875790913576E-2)[&rate=5.731440157559312E-4]:1.324930751389E-1)[&rate=5.731440157559312E-4]:9.495205737639E-1)[&rate=5.731440157559312E-4]:2.361649425964E-1)[&rate=5.731440157559312E-4]:2.985682073193E-1,(((((56[&rate=5.731440157559312E-4]:1.990637620862E-1,55[&rate=5.731440157559312E-4]:1.990637620862E-1)[&rate=5.731440157559312E-4]:7.96449809978E-2,54[&rate=5.731440157559312E-4]:2.486540982753E-1)[&rate=5.731440157559312E-4]:5.816670589758E-2,((37[&rate=5.731440157559312E-4]:2.450603671767E-1,57[&rate=5.731440157559312E-4]:2.095412414936E-1)[&rate=5.731440157559312E-4]:6.715446523253E-2,58[&rate=5.731440157559312E-4]:2.930891493491E-1)[&rate=5.731440157559312E-4]:7.110870400418E-2)[&rate=5.731440157559312E-4]:2.16396519324E-2,59[&rate=5.731440157559312E-4]:3.667118222256E-1)[&rate=5.731440157559312E-4]:2.92500501933E-1,68[&rate=5.731440157559312E-4]:6.100319962896E-1)[&rate=5.731440157559312E-4]:4.103655776111E-1)[&rate=5.731440157559312E-4]:2.755395036442E-1)[&rate=5.731440157559312E-4]:1.274717309565E-1,34[&rate=5.731440157559312E-4]:1.267447209906E-2)[&rate=5.731440157559312E-4]:2.434160762845E-2)[&rate=5.731440157559312E-4]:1.080928299359E-2);
tree STATE_70560000 [&joint=-20977.47560656395,lnP=-20977.47560656395] = [&R] ((32[&rate=5.705831791359039E-4]:6.424248688489E-2,((((((45[&rate=5.705831791359039E-4]:6.525499365973E-1,(((48[&rate=5.705831791359039E-4]:4.136075365635E-1,(42[&rate=5.705831791359039E-4]:3.729617232169E-1,41[&rate=5.705831791359039E-4]:3.674972423426E-1)[&rate=5.705831791359039E-4]:2.394447226386E-3)[&rate=5.705831791359039E-4]:6.819898650569E-2,(43[&rate=5.705831791359039E-4]:4.69965181825E-1,46[&rate=5.705831791359039E-4]:4.69965181825E-1)[&rate=5.705831791359039E-4]:2.277030299268E-2)[&rate=5.705831791359039E-4]:1.02789855403E-1,((49[&rate=5.705831791359039E-4]:3.213786209539E-1,50[&rate=5.705831791359039E-4]:3.213786209539E-1)[&rate=5.705831791359039E-4]:2.369288404135E-1,(51[&rate=5.705831791359039E-4]:4.83436278453E-1,(47[&rate=5.705831791359039E-4]:4.631921881014E-1,44[&rate=5.705831791359039E-4]:4.577277072271E-1)[&rate=5.705831791359039E-4]:4.756649472312E-2)[&rate=5.705831791359039E-4]:8.033566378867E-2)[&rate=5.705831791359039E-4]:4.430993607558E-3)[&rate=5.705831791359039E-4]:6.522131768792E-2)[&rate=5.705831791359039E-4]:2.075443863322E-1,(((((60[&rate=5.705831791359039E-4]:3.359710427768E-3,64[&rate=5.705831791359039E-4]:1.540446419345E-1)[&rate=5.705831791359039E-4]:1.948438233366E-2,62[&rate=5.705831791359039E-4]:2.146249146792E-1)[&rate=5.705831791359039E-4]:1.437556723465E-1,65[&rate=5.705831791359039E-4]:1.66599765108E-1)[&rate=5.705831791359039E-4]:2.318596463153E-1,(61[&rate=5.705831791359039E-4]:6.687566270515E-2,63[&rate=5.705831791359039E-4]:2.577977229411E-2)[&rate=5.705831791359039E-4]:5.233645706359E-1)[&rate=5.705831791359039E-4]:1.024197725002E0,(((118[&rate=5.705831791359039E-4]:4.789675503117E-1,69[&rate=5.705831791359039E-4]:4.899264544213E-1)[&rate=5.705831791359039E-4]:2.918411140052E-1,((129[&rate=5.705831791359039E-4]:1.474777171413E-1,132[&rate=5.705831791359039E-4]:1.502174431687E-1)[&rate=5.705831791359039E-4]:1.460181479408E-1,(131[&rate=5.705831791359039E-4]:1.017994144082E-1,130[&rate=5.705831791359039E-4]:9.905968838089E-2)[&rate=5.705831791359039E-4]:1.944361767012E-1)[&rate=5.705831791359039E-4]:3.403264978648E-1)[&rate=5.705831791359039E-4]:6.02508841054E-1,128[&rate=5.705831791359039E-4]:1.233591477974E0)[&rate=5.705831791359039E-4]:2.411204529723E-1)[&rate=5.705831791359039E-4]:1.58778604275E-1)[&rate=5.705831791359039E-4]:2.165778291937E-1,(121[&rate=5.705831791359039E-4]:2.248359250107E0,35[&rate=5.705831791359039E-4]:1.22331852847E-1)[&rate=5.705831791359039E-4]:1.989693882799E-1)[&rate=5.705831791359039E-4]:4.643229226051E-2,(36[&rate=5.705831791359039E-4]:5.274557836709E-2,127[&rate=5.705831791359039E-4]:2.573293523572E0)[&rate=5.705831791359039E-4]:3.615632974861E-1)[&rate=5.705831791359039E-4]:3.027172388944E-1,(38[&rate=5.705831791359039E-4]:7.423346106254E-1,(((98[&rate=5.705831791359039E-4]:5.756404445153E-1,((99[&rate=5.705831791359039E-4]:4.621623397014E-1,96[&rate=5.705831791359039E-4]:4.266432140185E-1)[&rate=5.705831791359039E-4]:1.291357304578E-1,((94[&rate=5.705831791359039E-4]:3.2267161592E-1,100[&rate=5.705831791359039E-4]:3.2267161592E-1)[&rate=5.705831791359039E-4]:7.355885590068E-2,95[&rate=5.705831791359039E-4]:4.809299253727E-1)[&rate=5.705831791359039E-4]:9.943918303802E-2)[&rate=5.705831791359039E-4]:6.200297853292E-3)[&rate=5.705831791359039E-4]:1.295460778569E-1,97[&rate=5.705831791359039E-4]:5.057329704598E-1)[&rate=5.705831791359039E-4]:9.908791843731E-2,(((146[&rate=5.705831791359039E-4]:6.705039712892E-1,(((101[&rate=5.705831791359039E-4]:6.720304053217E-1,((((6[&rate=5.705831791359039E-4]:6.299795368675E-1,(10[&rate=5.705831791359039E-4]:5.399960599397E-1,15[&rate=5.705831791359039E-4]:5.783522243232E-1)[&rate=5.705831791359039E-4]:1.064218330922E-1)[&rate=5.705831791359039E-4]:1.510193949092E-1,(((87[&rate=5.705831791359039E-4]:1.988262790028E-1,((91[&rate=5.705831791359039E-4]:1.505032527361E-2,90[&rate=5.705831791359039E-4]:1.505032527361E-2)[&rate=5.705831791359039E-4]:9.510864613307E-2,92[&rate=5.705831791359039E-4]:1.101589714067E-1)[&rate=5.705831791359039E-4]:1.023659377331E-1)[&rate=5.705831791359039E-4]:3.054493742512E-2,(((85[&rate=5.705831791359039E-4]:3.777603695732E-2,84[&rate=5.705831791359039E-4]:3.777603695732E-2)[&rate=5.705831791359039E-4]:5.124308931254E-2,86[&rate=5.705831791359039E-4]:8.901912626986E-2)[&rate=5.705831791359039E-4]:1.48828976758E-2,(83[&rate=5.705831791359039E-4]:8.022595985691E-2,93[&rate=5.705831791359039E-4]:9.392458999393E-2)[&rate=5.705831791359039E-4]:2.367606408874E-2)[&rate=5.705831791359039E-4]:1.254691924823E-1)[&rate=5.705831791359039E-4]:6.04139061511E-1,(88[&rate=5.705831791359039E-4]:4.096912547138E-1,89[&rate=5.705831791359039E-4]:4.233898848508E-1)[&rate=5.705831791359039E-4]:4.238190232252E-1)[&rate=5.705831791359039E-4]:4.351598867145E-1)[&rate=5.705831791359039E-4]:6.618642298917E-2,(3[&rate=5.705831791359039E-4]:5.922731738017E-1,18[&rate=5.705831791359039E-4]:7.073416669523E-1)[&rate=5.705831791359039E-4]:2.028573864438E-1)[&rate=5.705831791359039E-4]:6.000052367454E-1,(((102[&rate=5.705831791359039E-4]:9.638848331276E-2,(24[&rate=5.705831791359039E-4]:1.022212753557E0,((21[&rate=5.705831791359039E-4]:5.34868673214E-1,28[&rate=5.705831791359039E-4]:5.595262074605E-1)[&rate=5.705831791359039E-4]:4.109769264813E-1,1[&rate=5.705831791359039E-4]:1.842017640789E-1)[&rate=5.705831791359039E-4]:5.718907166987E-2)[&rate=5.705831791359039E-4]:2.358195653722E-1)[&rate=5.705831791359039E-4]:5.813138310738E-2,(((20[&rate=5.705831791359039E-4]:4.59925714266E-1,25[&rate=5.705831791359039E-4]:4.791037964577E-1)[&rate=5.705831791359039E-4]:9.518142886804E-2,23[&rate=5.705831791359039E-4]:5.633263212161E-1)[&rate=5.705831791359039E-4]:3.404524213529E-1,(140[&rate=5.705831791359039E-4]:5.3504182561E-1,11[&rate=5.705831791359039E-4]:5.542199078017E-1)[&rate=5.705831791359039E-4]:2.646273279181E-1)[&rate=5.705831791359039E-4]:4.014260553578E-1)[&rate=5.705831791359039E-4]:1.51675552995E-1,(((((115[&rate=5.705831791359039E-4]:4.465115849288E-1,(13[&rate=5.705831791359039E-4]:2.318636978089E-1,19[&rate=5.705831791359039E-4]:2.702198621926E-1)[&rate=5.705831791359039E-4]:2.968396679417E-1)[&rate=5.705831791359039E-4]:3.517119158458E-1,((109[&rate=5.705831791359039E-4]:5.248365543991E-1,(112[&rate=5.705831791359039E-4]:3.663734227212E-1,114[&rate=5.705831791359039E-4]:2.841816418993E-1)[&rate=5.705831791359039E-4]:1.612028577052E-1)[&rate=5.705831791359039E-4]:1.189459642812E-1,(108[&rate=5.705831791359039E-4]:1.687948204962E-1,107[&rate=5.705831791359039E-4]:1.715345465236E-1)[&rate=5.705831791359039E-4]:4.53069889965E-1)[&rate=5.705831791359039E-4]:2.338930368888E-1)[&rate=5.705831791359039E-4]:2.421353828523E-2,(((104[&rate=5.705831791359039E-4]:4.351196530074E-1,(111[&rate=5.705831791359039E-4]:6.3686225073E-2,106[&rate=5.705831791359039E-4]:4.724786890863E-2)[&rate=5.705831791359039E-4]:3.878717840988E-1)[&rate=5.705831791359039E-4]:2.444887049832E-1,139[&rate=5.705831791359039E-4]:8.713891799084E-1)[&rate=5.705831791359039E-4]:1.505582492591E-1,((148[&rate=5.705831791359039E-4]:2.886855684941E-1,143[&rate=5.705831791359039E-4]:2.859458424667E-1)[&rate=5.705831791359039E-4]:4.826845382127E-1,116[&rate=5.705831791359039E-4]:7.330139423231E-1)[&rate=5.705831791359039E-4]:3.68786923239E-2)[&rate=5.705831791359039E-4]:5.254440441283E-2)[&rate=5.705831791359039E-4]:3.295238066534E-1,((((9[&rate=5.705831791359039E-4]:4.273674473334E-1,117[&rate=5.705831791359039E-4]:4.383263514431E-1)[&rate=5.705831791359039E-4]:3.890746298927E-1,(17[&rate=5.705831791359039E-4]:4.965012936982E-1,14[&rate=5.705831791359039E-4]:4.581451293145E-1)[&rate=5.705831791359039E-4]:3.665161259936E-1)[&rate=5.705831791359039E-4]:4.600097395893E-2,(4[&rate=5.705831791359039E-4]:9.461022218996E-2,30[&rate=5.705831791359039E-4]:2.67212961916E-1)[&rate=5.705831791359039E-4]:7.185177605019E-1)[&rate=5.705831791359039E-4]:4.276277710423E-2,((105[&rate=5.705831791359039E-4]:8.430155921315E-1,110[&rate=5.705831791359039E-4]:8.649334003506E-1)[&rate=5.705831791359039E-4]:1.117149496312E-3,113[&rate=5.705831791359039E-4]:8.715300019016E-1)[&rate=5.705831791359039E-4]:4.189500446967E-2)[&rate=5.705831791359039E-4]:3.207276201638E-1)[&rate=5.705831791359039E-4]:1.365030076748E-2,(142[&rate=5.705831791359039E-4]:4.3455851917E-1,(141[&rate=5.705831791359039E-4]:1.828393472461E-1,(144[&rate=5.705831791359039E-4]:1.374667677238E-1,145[&rate=5.705831791359039E-4]:1.429462197787E-1)[&rate=5.705831791359039E-4]:4.263285349491E-2)[&rate=5.705831791359039E-4]:2.489794458963E-1)[&rate=5.705831791359039E-4]:9.858471478588E-1)[&rate=5.705831791359039E-4]:1.323650948521E-1)[&rate=5.705831791359039E-4]:9.168010360304E-2)[&rate=5.705831791359039E-4]:2.796343343585E-1)[&rate=5.705831791359039E-4]:4.624401901085E-1,16[&rate=5.705831791359039E-4]:2.246799362554E0)[&rate=5.705831791359039E-4]:2.489690933356E-1,39[&rate=5.705831791359039E-4]:4.102755297721E-1)[&rate=5.705831791359039E-4]:1.400098622822E-1)[&rate=5.705831791359039E-4]:3.213601585598E-2,(147[&rate=5.705831791359039E-4]:5.477060669032E-1,40[&rate=5.705831791359039E-4]:4.903290177228E-1)[&rate=5.705831791359039E-4]:9.209239018742E-2)[&rate=5.705831791359039E-4]:4.673431465827E-2,(2[&rate=5.705831791359039E-4]:1.068583690345E0,((22[&rate=5.705831791359039E-4]:6.012578200048E-1,27[&rate=5.705831791359039E-4]:6.176961761692E-1)[&rate=5.705831791359039E-4]:3.64312267233E-1,(31[&rate=5.705831791359039E-4]:8.070119829352E-1,(26[&rate=5.705831791359039E-4]:6.429559738229E-1,(7[&rate=5.705831791359039E-4]:2.69133964293E-1,8[&rate=5.705831791359039E-4]:2.69133964293E-1)[&rate=5.705831791359039E-4]:2.669726944615E-1)[&rate=5.705831791359039E-4]:1.202203926738E-1)[&rate=5.705831791359039E-4]:2.133526248507E-1)[&rate=5.705831791359039E-4]:2.756163428335E-1)[&rate=5.705831791359039E-4]:1.517297835053E0)[&rate=5.705831791359039E-4]:4.670341769474E-2)[&rate=5.705831791359039E-4]:1.347814812912E-1)[&rate=5.705831791359039E-4]:5.304816081719E-1)[&rate=5.705831791359039E-4]:2.660171637959E-1,(((((126[&rate=5.705831791359039E-4]:9.137373129797E-1,((135[&rate=5.705831791359039E-4]:4.779701291751E-1,(138[&rate=5.705831791359039E-4]:4.344353655426E-1,136[&rate=5.705831791359039E-4]:3.029285162273E-1)[&rate=5.705831791359039E-4]:2.435347636326E-1)[&rate=5.705831791359039E-4]:5.679322372422E-1,(120[&rate=5.705831791359039E-4]:9.999754029961E-1,119[&rate=5.705831791359039E-4]:1.095865813955E0)[&rate=5.705831791359039E-4]:2.979817579417E-1)[&rate=5.705831791359039E-4]:3.055922637268E-1)[&rate=5.705831791359039E-4]:6.944949068573E-1,66[&rate=5.705831791359039E-4]:3.61058030152E-1)[&rate=5.705831791359039E-4]:2.821745413559E-2,(67[&rate=5.705831791359039E-4]:1.76158550153E-1,((123[&rate=5.705831791359039E-4]:2.343808877E-1,124[&rate=5.705831791359039E-4]:2.316486472629E-1)[&rate=5.705831791359039E-4]:1.488177512727E-1,122[&rate=5.705831791359039E-4]:3.831986389728E-1)[&rate=5.705831791359039E-4]:2.942324615208E-1)[&rate=5.705831791359039E-4]:2.131169341346E-1)[&rate=5.705831791359039E-4]:3.542035763157E-1,((125[&rate=5.705831791359039E-4]:6.550981598351E-1,(((103[&rate=5.705831791359039E-4]:7.314240632322E-1,(29[&rate=5.705831791359039E-4]:7.009355405558E-1,(5[&rate=5.705831791359039E-4]:2.568571887947E-1,12[&rate=5.705831791359039E-4]:2.952133531782E-1)[&rate=5.705831791359039E-4]:2.988728723091E-1)[&rate=5.705831791359039E-4]:2.633652350051E-1)[&rate=5.705831791359039E-4]:1.493435282506E0,52[&rate=5.705831791359039E-4]:5.605656111773E-1)[&rate=5.705831791359039E-4]:6.49942571914E-2,((53[&rate=5.705831791359039E-4]:5.288560765637E-1,(133[&rate=5.705831791359039E-4]:5.052561211015E-1,(137[&rate=5.705831791359039E-4]:3.105060542719E-1,134[&rate=5.705831791359039E-4]:2.392731775597E-1)[&rate=5.705831791359039E-4]:2.358459572406E-1)[&rate=5.705831791359039E-4]:8.056794524304E-1)[&rate=5.705831791359039E-4]:2.294672650122E-2,((((79[&rate=5.705831791359039E-4]:1.755872453932E-1,(78[&rate=5.705831791359039E-4]:8.791441473419E-2,72[&rate=5.705831791359039E-4]:6.599660651488E-2)[&rate=5.705831791359039E-4]:8.767283065905E-2)[&rate=5.705831791359039E-4]:6.172016950387E-2,82[&rate=5.705831791359039E-4]:2.455265929792E-1)[&rate=5.705831791359039E-4]:3.289003069342E-1,(77[&rate=5.705831791359039E-4]:4.719462182199E-1,((73[&rate=5.705831791359039E-4]:4.023800785086E-1,71[&rate=5.705831791359039E-4]:3.338869278237E-1)[&rate=5.705831791359039E-4]:5.935638417643E-2,(80[&rate=5.705831791359039E-4]:1.343370749057E-1,81[&rate=5.705831791359039E-4]:1.343370749057E-1)[&rate=5.705831791359039E-4]:2.780843192861E-1)[&rate=5.705831791359039E-4]:1.568920758963E-2)[&rate=5.705831791359039E-4]:1.298779419675E-1)[&rate=5.705831791359039E-4]:2.064993641589E-1,(75[&rate=5.705831791359039E-4]:4.994363176222E-1,(70[&rate=5.705831791359039E-4]:3.305634622464E-1,(76[&rate=5.705831791359039E-4]:3.51832810843E-1,74[&rate=5.705831791359039E-4]:3.51832810843E-1)[&rate=5.705831791359039E-4]:1.708681578681E-2)[&rate=5.705831791359039E-4]:1.305166909924E-1)[&rate=5.705831791359039E-4]:3.143666587789E-1)[&rate=5.705831791359039E-4]:4.844628852759E-1)[&rate=5.705831791359039E-4]:6.55603439924E-2)[&rate=5.705831791359039E-4]:2.48117526439E-1)[&rate=5.705831791359039E-4]:3.653391597335E-1,((37[&rate=5.705831791359039E-4]:3.837264949698E-1,(((56[&rate=5.705831791359039E-4]:1.822714100684E-1,55[&rate=5.705831791359039E-4]:1.822714100684E-1)[&rate=5.705831791359039E-4]:9.551850387148E-2,57[&rate=5.705831791359039E-4]:2.887188756886E-1)[&rate=5.705831791359039E-4]:1.133755874047E-2,(54[&rate=5.705831791359039E-4]:2.337517759495E-1,(59[&rate=5.705831791359039E-4]:2.07153295665E-1,58[&rate=5.705831791359039E-4]:2.262789787251E-1)[&rate=5.705831791359039E-4]:6.484984640474E-2)[&rate=5.705831791359039E-4]:2.532105192221E-2)[&rate=5.705831791359039E-4]:4.815093485764E-2)[&rate=5.705831791359039E-4]:1.890827078132E-1,68[&rate=5.705831791359039E-4]:4.853775087938E-1)[&rate=5.705831791359039E-4]:3.68393144108E-1)[&rate=5.705831791359039E-4]:4.374290454737E-1)[&rate=5.705831791359039E-4]:1.26725911485E-1,34[&rate=5.705831791359039E-4]:7.191273458147E-3)[&rate=5.705831791359039E-4]:6.626296398953E-2)[&rate=5.705831791359039E-4]:1.27060576563E-2)[&rate=5.705831791359039E-4]:9.223954656466E-3,33[&rate=5.705831791359039E-4]:7.894589359607E-2);
tree STATE_70650000 [&joint=-20987.378535084725,lnP=-20987.378535084725] = [&R] ((34[&rate=5.038298779856034E-4]:1.550744812288E-2,((67[&rate=5.038298779856034E-4]:1.649592859725E-1,((124[&rate=5.038298779856034E-4]:2.403237586548E-2,123[&rate=5.038298779856034E-4]:2.67646163026E-2)[&rate=5.038298779856034E-4]:1.589282149089E-1,122[&rate=5.038298779856034E-4]:1.856928312115E-1)[&rate=5.038298779856034E-4]:4.805390051017E-1)[&rate=5.038298779856034E-4]:1.537248835597E-1,(119[&rate=5.038298779856034E-4]:2.297259285186E0,((126[&rate=5.038298779856034E-4]:1.350167071198E0,(120[&rate=5.038298779856034E-4]:1.956581078996E0,((138[&rate=5.038298779856034E-4]:2.806541439333E-1,136[&rate=5.038298779856034E-4]:1.491472946181E-1)[&rate=5.038298779856034E-4]:3.406401515655E-1,135[&rate=5.038298779856034E-4]:4.212942954988E-1)[&rate=5.038298779856034E-4]:1.283231988977E0)[&rate=5.038298779856034E-4]:8.339810388636E-2)[&rate=5.038298779856034E-4]:2.796035380306E-2,66[&rate=5.038298779856034E-4]:1.309532353158E-1)[&rate=5.038298779856034E-4]:1.33429337542E-1)[&rate=5.038298779856034E-4]:5.43015966745E-2)[&rate=5.038298779856034E-4]:5.598369772207E-1)[&rate=5.038298779856034E-4]:1.242688280496E-1,((32[&rate=5.038298779856034E-4]:2.389262171459E-2,(((121[&rate=5.038298779856034E-4]:2.491426711497E0,(127[&rate=5.038298779856034E-4]:2.735603524133E0,(35[&rate=5.038298779856034E-4]:1.640896946208E-2,36[&rate=5.038298779856034E-4]:6.298431192784E-2)[&rate=5.038298779856034E-4]:1.520712669996E-1)[&rate=5.038298779856034E-4]:1.969190777751E-1)[&rate=5.038298779856034E-4]:2.718435678443E-2,((((51[&rate=5.038298779856034E-4]:7.70185371187E-1,(49[&rate=5.038298779856034E-4]:4.181275050434E-1,50[&rate=5.038298779856034E-4]:4.181275050434E-1)[&rate=5.038298779856034E-4]:3.465933852694E-1)[&rate=5.038298779856034E-4]:6.645104854445E-2,((((41[&rate=5.038298779856034E-4]:4.677020721846E-1,(48[&rate=5.038298779856034E-4]:1.529348712775E-1,42[&rate=5.038298779856034E-4]:1.146835051573E-1)[&rate=5.038298779856034E-4]:3.584830479015E-1)[&rate=5.038298779856034E-4]:7.160478087222E-2,43[&rate=5.038298779856034E-4]:5.939516617998E-1)[&rate=5.038298779856034E-4]:1.879944855027E-1,46[&rate=5.038298779856034E-4]:7.819461473024E-1)[&rate=5.038298779856034E-4]:6.798267340427E-2,47[&rate=5.038298779856034E-4]:8.499288207067E-1)[&rate=5.038298779856034E-4]:1.403000339622E-2)[&rate=5.038298779856034E-4]:1.08681149786E-1,(45[&rate=5.038298779856034E-4]:9.285938856909E-1,44[&rate=5.038298779856034E-4]:9.313261261281E-1)[&rate=5.038298779856034E-4]:3.584936688666E-2)[&rate=5.038298779856034E-4]:1.556741687982E-1,((((118[&rate=5.038298779856034E-4]:1.399112953502E0,(129[&rate=5.038298779856034E-4]:2.353920444101E-1,(132[&rate=5.038298779856034E-4]:1.364351013743E-1,(130[&rate=5.038298779856034E-4]:7.104629362278E-2,131[&rate=5.038298779856034E-4]:7.378601965014E-2)[&rate=5.038298779856034E-4]:6.264908172416E-2)[&rate=5.038298779856034E-4]:1.016966690631E-1)[&rate=5.038298779856034E-4]:1.026734607722E0)[&rate=5.038298779856034E-4]:6.105455769408E-2,69[&rate=5.038298779856034E-4]:1.471126415306E0)[&rate=5.038298779856034E-4]:3.618106453516E-1,128[&rate=5.038298779856034E-4]:1.68225212915E0)[&rate=5.038298779856034E-4]:1.203933223679E-1,((((60[&rate=5.038298779856034E-4]:8.543425486008E-3,64[&rate=5.038298779856034E-4]:1.592283569927E-1)[&rate=5.038298779856034E-4]:1.767646206234E-1,62[&rate=5.038298779856034E-4]:3.770888680271E-1)[&rate=5.038298779856034E-4]:6.905262669894E-2,65[&rate=5.038298779856034E-4]:2.543606728083E-1)[&rate=5.038298779856034E-4]:2.765238753376E-1,(61[&rate=5.038298779856034E-4]:1.992887954098E-1,63[&rate=5.038298779856034E-4]:1.581929049987E-1)[&rate=5.038298779856034E-4]:5.233765746539E-1)[&rate=5.038298779856034E-4]:1.219706108852E0)[&rate=5.038298779856034E-4]:9.086818214887E-2)[&rate=5.038298779856034E-4]:2.783716064182E-2)[&rate=5.038298779856034E-4]:3.473014711461E-1,(38[&rate=5.038298779856034E-4]:1.19172501756E0,(((98[&rate=5.038298779856034E-4]:8.69450606689E-1,(101[&rate=5.038298779856034E-4]:1.155259136246E0,((((((148[&rate=5.038298779856034E-4]:3.337299975115E-1,143[&rate=5.038298779856034E-4]:3.309902714842E-1)[&rate=5.038298779856034E-4]:4.455792064906E-1,((111[&rate=5.038298779856034E-4]:2.113997601556E-1,(106[&rate=5.038298779856034E-4]:8.318994800788E-2,139[&rate=5.038298779856034E-4]:2.749707699256E-1)[&rate=5.038298779856034E-4]:1.117714559834E-1)[&rate=5.038298779856034E-4]:1.140495595452E-2,104[&rate=5.038298779856034E-4]:2.063663599458E-1)[&rate=5.038298779856034E-4]:5.948606522754E-1)[&rate=5.038298779856034E-4]:2.069546231596E-1,(((((109[&rate=5.038298779856034E-4]:4.771870758676E-1,(114[&rate=5.038298779856034E-4]:3.046690170943E-1,112[&rate=5.038298779856034E-4]:3.868607979161E-1)[&rate=5.038298779856034E-4]:9.306600397887E-2)[&rate=5.038298779856034E-4]:3.65302926144E-2,(107[&rate=5.038298779856034E-4]:4.708940838581E-1,108[&rate=5.038298779856034E-4]:4.681543578307E-1)[&rate=5.038298779856034E-4]:2.364520243227E-2)[&rate=5.038298779856034E-4]:1.89494204376E-1,(13[&rate=5.038298779856034E-4]:5.284330826159E-1,19[&rate=5.038298779856034E-4]:5.667892469996E-1)[&rate=5.038298779856034E-4]:1.775182162695E-1)[&rate=5.038298779856034E-4]:1.677523662288E-2,115[&rate=5.038298779856034E-4]:6.405347546865E-1)[&rate=5.038298779856034E-4]:6.332654787217E-2,116[&rate=5.038298779856034E-4]:7.038613025586E-1)[&rate=5.038298779856034E-4]:2.440463602194E-1)[&rate=5.038298779856034E-4]:2.246988265712E-1,((((117[&rate=5.038298779856034E-4]:2.175271549627E-1,9[&rate=5.038298779856034E-4]:2.06568250853E-1)[&rate=5.038298779856034E-4]:4.142042687954E-1,113[&rate=5.038298779856034E-4]:6.289916977305E-1)[&rate=5.038298779856034E-4]:1.858763784402E-1,((4[&rate=5.038298779856034E-4]:2.298411812294E-1,30[&rate=5.038298779856034E-4]:4.024439209554E-1)[&rate=5.038298779856034E-4]:5.085423242694E-1,(17[&rate=5.038298779856034E-4]:6.158288204227E-1,14[&rate=5.038298779856034E-4]:5.77472656039E-1)[&rate=5.038298779856034E-4]:2.184450960351E-1)[&rate=5.038298779856034E-4]:1.895032409668E-2)[&rate=5.038298779856034E-4]:1.477974949611E-1,(105[&rate=5.038298779856034E-4]:5.737110563349E-1,110[&rate=5.038298779856034E-4]:5.95628864554E-1)[&rate=5.038298779856034E-4]:3.61557254523E-1)[&rate=5.038298779856034E-4]:2.921326990393E-1)[&rate=5.038298779856034E-4]:1.654315747301E-1,((142[&rate=5.038298779856034E-4]:8.01435378056E-1,(144[&rate=5.038298779856034E-4]:4.749422669831E-1,(141[&rate=5.038298779856034E-4]:1.0562753006E-1,145[&rate=5.038298779856034E-4]:1.083672560876E-1)[&rate=5.038298779856034E-4]:3.720544629504E-1)[&rate=5.038298779856034E-4]:3.21013659018E-1)[&rate=5.038298779856034E-4]:7.854875650275E-1,(((((20[&rate=5.038298779856034E-4]:3.537562541081E-1,25[&rate=5.038298779856034E-4]:3.729343362999E-1)[&rate=5.038298779856034E-4]:1.324337418249E-1,23[&rate=5.038298779856034E-4]:4.944091740151E-1)[&rate=5.038298779856034E-4]:3.145772791866E-1,(11[&rate=5.038298779856034E-4]:5.003651991394E-1,140[&rate=5.038298779856034E-4]:4.811871169477E-1)[&rate=5.038298779856034E-4]:2.236897472131E-1)[&rate=5.038298779856034E-4]:3.044595594353E-1,(((21[&rate=5.038298779856034E-4]:4.99543598443E-1,28[&rate=5.038298779856034E-4]:5.242011326894E-1)[&rate=5.038298779856034E-4]:2.849239732528E-1,1[&rate=5.038298779856034E-4]:2.282373607922E-2)[&rate=5.038298779856034E-4]:1.890402923611E-2,24[&rate=5.038298779856034E-4]:8.225496831236E-1)[&rate=5.038298779856034E-4]:3.018552336231E-1)[&rate=5.038298779856034E-4]:1.041811549819E-1,102[&rate=5.038298779856034E-4]:6.694223611227E-2)[&rate=5.038298779856034E-4]:2.734053645054E-1)[&rate=5.038298779856034E-4]:5.909641543949E-3)[&rate=5.038298779856034E-4]:8.872476062648E-2,((((((91[&rate=5.038298779856034E-4]:2.942715070192E-2,90[&rate=5.038298779856034E-4]:2.942715070192E-2)[&rate=5.038298779856034E-4]:3.420764726938E-2,92[&rate=5.038298779856034E-4]:6.363479797131E-2)[&rate=5.038298779856034E-4]:1.125130732233E-1,((86[&rate=5.038298779856034E-4]:8.222028389221E-3,(85[&rate=5.038298779856034E-4]:5.093573866422E-3,93[&rate=5.038298779856034E-4]:1.879220400344E-2)[&rate=5.038298779856034E-4]:3.128454522799E-3)[&rate=5.038298779856034E-4]:4.505913040861E-2,(84[&rate=5.038298779856034E-4]:3.968042640068E-2,83[&rate=5.038298779856034E-4]:3.968042640068E-2)[&rate=5.038298779856034E-4]:1.360073239716E-2)[&rate=5.038298779856034E-4]:1.091680822597E-1)[&rate=5.038298779856034E-4]:7.475432422205E-2,87[&rate=5.038298779856034E-4]:2.372035652796E-1)[&rate=5.038298779856034E-4]:2.262319585761E-2,(88[&rate=5.038298779856034E-4]:1.422015940715E-1,89[&rate=5.038298779856034E-4]:1.559002242085E-1)[&rate=5.038298779856034E-4]:1.176251670657E-1)[&rate=5.038298779856034E-4]:1.204917234852E0,(((18[&rate=5.038298779856034E-4]:4.707986449636E-1,3[&rate=5.038298779856034E-4]:3.55730151813E-1)[&rate=5.038298779856034E-4]:2.833148139979E-1,6[&rate=5.038298779856034E-4]:6.910997603314E-1)[&rate=5.038298779856034E-4]:6.777539579112E-3,(10[&rate=5.038298779856034E-4]:3.515754351921E-1,15[&rate=5.038298779856034E-4]:3.899315995755E-1)[&rate=5.038298779856034E-4]:3.627402208828E-1)[&rate=5.038298779856034E-4]:2.791954632021E-1)[&rate=5.038298779856034E-4]:5.072243081687E-1)[&rate=5.038298779856034E-4]:7.257565855123E-1)[&rate=5.038298779856034E-4]:5.589403288909E-1)[&rate=5.038298779856034E-4]:6.263668922214E-2,((99[&rate=5.038298779856034E-4]:5.590884988142E-1,96[&rate=5.038298779856034E-4]:5.235693731314E-1)[&rate=5.038298779856034E-4]:2.424118360805E-1,((94[&rate=5.038298779856034E-4]:3.035260333086E-1,100[&rate=5.038298779856034E-4]:3.035260333086E-1)[&rate=5.038298779856034E-4]:2.046393519363E-2,95[&rate=5.038298779856034E-4]:4.086894220543E-1)[&rate=5.038298779856034E-4]:3.818819510919E-1)[&rate=5.038298779856034E-4]:1.524448845137E-1)[&rate=5.038298779856034E-4]:1.623837123816E-1,(97[&rate=5.038298779856034E-4]:8.282018118623E-1,((146[&rate=5.038298779856034E-4]:9.703584160845E-1,((40[&rate=5.038298779856034E-4]:7.274123767305E-1,(2[&rate=5.038298779856034E-4]:6.319219261945E-1,((22[&rate=5.038298779856034E-4]:4.90211893863E-1,27[&rate=5.038298779856034E-4]:5.066502500274E-1)[&rate=5.038298779856034E-4]:2.088685954231E-1,(31[&rate=5.038298779856034E-4]:7.124389425382E-1,(26[&rate=5.038298779856034E-4]:5.894538782231E-1,(7[&rate=5.038298779856034E-4]:2.633238082209E-1,8[&rate=5.038298779856034E-4]:2.633238082209E-1)[&rate=5.038298779856034E-4]:2.192807549337E-1)[&rate=5.038298779856034E-4]:7.914944787667E-2)[&rate=5.038298779856034E-4]:4.143606729593E-2)[&rate=5.038298779856034E-4]:1.054441766344E-1)[&rate=5.038298779856034E-4]:2.052216253365E0)[&rate=5.038298779856034E-4]:4.703145305152E-2,16[&rate=5.038298779856034E-4]:2.859936755899E0)[&rate=5.038298779856034E-4]:7.569600706755E-2)[&rate=5.038298779856034E-4]:1.619448010666E-2,(39[&rate=5.038298779856034E-4]:6.194722054679E-1,147[&rate=5.038298779856034E-4]:6.768492546483E-1)[&rate=5.038298779856034E-4]:2.468621114883E-1)[&rate=5.038298779856034E-4]:3.290574627222E-2)[&rate=5.038298779856034E-4]:6.681564451796E-2)[&rate=5.038298779856034E-4]:2.939753207423E-1)[&rate=5.038298779856034E-4]:1.505255711232E-1)[&rate=5.038298779856034E-4]:1.689389863964E-1)[&rate=5.038298779856034E-4]:5.261940893444E-3,(33[&rate=5.038298779856034E-4]:1.756112680384E-2,((125[&rate=5.038298779856034E-4]:1.297346218591E0,((53[&rate=5.038298779856034E-4]:9.535566499923E-1,((52[&rate=5.038298779856034E-4]:4.719780615916E-1,((134[&rate=5.038298779856034E-4]:6.836900868644E-1,133[&rate=5.038298779856034E-4]:7.138270731655E-1)[&rate=5.038298779856034E-4]:3.988114850197E-2,137[&rate=5.038298779856034E-4]:7.948041120786E-1)[&rate=5.038298779856034E-4]:4.92152615581E-1)[&rate=5.038298779856034E-4]:1.637158106617E-1,(103[&rate=5.038298779856034E-4]:5.482123175645E-1,(29[&rate=5.038298779856034E-4]:5.92509580347E-1,(5[&rate=5.038298779856034E-4]:3.368084753768E-1,12[&rate=5.038298779856034E-4]:3.751646397602E-1)[&rate=5.038298779856034E-4]:1.104956255183E-1)[&rate=5.038298779856034E-4]:1.885794495463E-1)[&rate=5.038298779856034E-4]:1.75177528925E0)[&rate=5.038298779856034E-4]:3.260594990503E-1)[&rate=5.038298779856034E-4]:8.160345584999E-2,((75[&rate=5.038298779856034E-4]:6.854177829691E-1,((76[&rate=5.038298779856034E-4]:3.543161835564E-1,74[&rate=5.038298779856034E-4]:3.543161835564E-1)[&rate=5.038298779856034E-4]:2.746398748616E-1,70[&rate=5.038298779856034E-4]:5.905998940346E-1)[&rate=5.038298779856034E-4]:5.64617245511E-2)[&rate=5.038298779856034E-4]:6.175635970778E-2,((71[&rate=5.038298779856034E-4]:3.94350906483E-1,(82[&rate=5.038298779856034E-4]:3.679399640305E-1,(79[&rate=5.038298779856034E-4]:1.499458596125E-1,(72[&rate=5.038298779856034E-4]:2.254893203546E-2,78[&rate=5.038298779856034E-4]:4.446674025478E-2)[&rate=5.038298779856034E-4]:1.054791193577E-1)[&rate=5.038298779856034E-4]:2.09774926336E-1)[&rate=5.038298779856034E-4]:6.202738080859E-2)[&rate=5.038298779856034E-4]:6.705765521016E-3,((80[&rate=5.038298779856034E-4]:1.582591180114E-1,81[&rate=5.038298779856034E-4]:1.582591180114E-1)[&rate=5.038298779856034E-4]:2.507745544395E-1,(73[&rate=5.038298779856034E-4]:3.765804055565E-1,77[&rate=5.038298779856034E-4]:3.711009535018E-1)[&rate=5.038298779856034E-4]:8.176833538753E-2)[&rate=5.038298779856034E-4]:1.120108174485E-2)[&rate=5.038298779856034E-4]:2.77624319988E-1)[&rate=5.038298779856034E-4]:1.034449021777E0)[&rate=5.038298779856034E-4]:4.7256862641E-1)[&rate=5.038298779856034E-4]:1.90377286938E-2,((59[&rate=5.038298779856034E-4]:7.428777007241E-1,((55[&rate=5.038298779856034E-4]:3.178271345825E-1,56[&rate=5.038298779856034E-4]:3.178271345825E-1)[&rate=5.038298779856034E-4]:3.341296531609E-1,(58[&rate=5.038298779856034E-4]:3.552453606664E-1,(57[&rate=5.038298779856034E-4]:3.041046856273E-1,(54[&rate=5.038298779856034E-4]:2.524519296035E-1,37[&rate=5.038298779856034E-4]:3.289546618439E-1)[&rate=5.038298779856034E-4]:1.06691494665E-2)[&rate=5.038298779856034E-4]:3.474723241611E-2)[&rate=5.038298779856034E-4]:3.240338314486E-1)[&rate=5.038298779856034E-4]:8.272419166915E-2)[&rate=5.038298779856034E-4]:1.981444289454E-1,68[&rate=5.038298779856034E-4]:8.918418018006E-1)[&rate=5.038298779856034E-4]:2.578754788175E-1)[&rate=5.038298779856034E-4]:2.950165387525E-1)[&rate=5.038298779856034E-4]:1.70728878589E-2)[&rate=5.038298779856034E-4]:8.870390534535E-2);
tree STATE_70740000 [&joint=-20971.695388239892,lnP=-20971.695388239892] = [&R] (((33[&rate=5.174798178453168E-4]:9.466030404429E-3,32[&rate=5.174798178453168E-4]:3.986578349714E-3)[&rate=5.174798178453168E-4]:5.212710913728E-3,((((66[&rate=5.174798178453168E-4]:3.221499614178E-1,(126[&rate=5.174798178453168E-4]:8.866456325836E-1,(120[&rate=5.174798178453168E-4]:9.426003558859E-1,(((138[&rate=5.174798178453168E-4]:1.988463552523E-1,136[&rate=5.174798178453168E-4]:6.733950593709E-2)[&rate=5.174798178453168E-4]:3.639791724739E-1,135[&rate=5.174798178453168E-4]:3.628255277262E-1)[&rate=5.174798178453168E-4]:3.108739257159E-1,119[&rate=5.174798178453168E-4]:1.021644658921E0)[&rate=5.174798178453168E-4]:1.684610792331E-2)[&rate=5.174798178453168E-4]:6.338573883826E-1)[&rate=5.174798178453168E-4]:6.826785185192E-1)[&rate=5.174798178453168E-4]:4.314149650224E-2,(67[&rate=5.174798178453168E-4]:2.489320676008E-1,(122[&rate=5.174798178453168E-4]:5.112201302107E-1,(123[&rate=5.174798178453168E-4]:2.328563408022E-1,124[&rate=5.174798178453168E-4]:2.30124100365E-1)[&rate=5.174798178453168E-4]:2.783637894085E-1)[&rate=5.174798178453168E-4]:2.389844877308E-1)[&rate=5.174798178453168E-4]:1.163593903193E-1)[&rate=5.174798178453168E-4]:5.17238316248E-1,((125[&rate=5.174798178453168E-4]:8.151935199119E-1,(53[&rate=5.174798178453168E-4]:8.608893639207E-1,((((134[&rate=5.174798178453168E-4]:3.017105723414E-1,137[&rate=5.174798178453168E-4]:3.729434490536E-1)[&rate=5.174798178453168E-4]:1.391366309371E-1,133[&rate=5.174798178453168E-4]:4.709841895796E-1)[&rate=5.174798178453168E-4]:9.353399805244E-1,((75[&rate=5.174798178453168E-4]:5.665953010031E-1,(76[&rate=5.174798178453168E-4]:5.277563962355E-1,(70[&rate=5.174798178453168E-4]:4.31231175599E-1,74[&rate=5.174798178453168E-4]:4.695873399825E-1)[&rate=5.174798178453168E-4]:5.816905625304E-2)[&rate=5.174798178453168E-4]:3.883890476755E-2)[&rate=5.174798178453168E-4]:2.142374129816E-1,((77[&rate=5.174798178453168E-4]:4.482876585415E-1,((71[&rate=5.174798178453168E-4]:3.293528456345E-1,((72[&rate=5.174798178453168E-4]:3.241541311318E-4,78[&rate=5.174798178453168E-4]:2.224196235045E-2)[&rate=5.174798178453168E-4]:2.742926968257E-1,79[&rate=5.174798178453168E-4]:2.965346591761E-1)[&rate=5.174798178453168E-4]:6.021544673242E-2)[&rate=5.174798178453168E-4]:3.075569998151E-2,82[&rate=5.174798178453168E-4]:3.957249839721E-1)[&rate=5.174798178453168E-4]:2.516541429534E-2)[&rate=5.174798178453168E-4]:2.073387028607E-2,(73[&rate=5.174798178453168E-4]:4.516452277069E-1,(80[&rate=5.174798178453168E-4]:9.515151734174E-2,81[&rate=5.174798178453168E-4]:9.515151734174E-2)[&rate=5.174798178453168E-4]:3.07178641872E-1)[&rate=5.174798178453168E-4]:2.285575317539E-2)[&rate=5.174798178453168E-4]:3.063317331024E-1)[&rate=5.174798178453168E-4]:5.898750177633E-1)[&rate=5.174798178453168E-4]:1.812199528867E-2,(52[&rate=5.174798178453168E-4]:6.096407078102E-1,(103[&rate=5.174798178453168E-4]:4.256170149908E-1,(29[&rate=5.174798178453168E-4]:4.446358851528E-1,(5[&rate=5.174798178453168E-4]:4.587076102332E-2,12[&rate=5.174798178453168E-4]:8.422692540678E-2)[&rate=5.174798178453168E-4]:2.535596446775E-1)[&rate=5.174798178453168E-4]:2.138578421668E-1)[&rate=5.174798178453168E-4]:1.84831742738E0)[&rate=5.174798178453168E-4]:4.092268192567E-2)[&rate=5.174798178453168E-4]:2.185226954962E-1)[&rate=5.174798178453168E-4]:1.646866696525E-1)[&rate=5.174798178453168E-4]:4.79176529214E-1,((59[&rate=5.174798178453168E-4]:3.555452839556E-1,(57[&rate=5.174798178453168E-4]:2.994817979186E-1,((55[&rate=5.174798178453168E-4]:2.447445035576E-1,56[&rate=5.174798178453168E-4]:2.447445035576E-1)[&rate=5.174798178453168E-4]:4.319625167207E-2,(37[&rate=5.174798178453168E-4]:3.1652737789E-1,(54[&rate=5.174798178453168E-4]:2.194258590004E-1,58[&rate=5.174798178453168E-4]:2.768029081808E-1)[&rate=5.174798178453168E-4]:2.059878664915E-2)[&rate=5.174798178453168E-4]:1.786146477151E-2)[&rate=5.174798178453168E-4]:6.120809401389E-4)[&rate=5.174798178453168E-4]:5.87957264741E-2)[&rate=5.174798178453168E-4]:4.646277031867E-1,68[&rate=5.174798178453168E-4]:7.709926592733E-1)[&rate=5.174798178453168E-4]:3.567107231859E-1)[&rate=5.174798178453168E-4]:3.025470294812E-1)[&rate=5.174798178453168E-4]:1.018383435401E-2,(((((128[&rate=5.174798178453168E-4]:1.410734797263E0,(((65[&rate=5.174798178453168E-4]:1.269059598212E-1,60[&rate=5.174798178453168E-4]:1.269059598212E-1)[&rate=5.174798178453168E-4]:5.629060948862E-2,(64[&rate=5.174798178453168E-4]:2.313631477922E-1,62[&rate=5.174798178453168E-4]:2.724590382032E-1)[&rate=5.174798178453168E-4]:1.025183530244E-1)[&rate=5.174798178453168E-4]:2.364466677591E-1,(61[&rate=5.174798178453168E-4]:9.545732915852E-2,63[&rate=5.174798178453168E-4]:5.436143874747E-2)[&rate=5.174798178453168E-4]:5.159667298282E-1)[&rate=5.174798178453168E-4]:9.390367656737E-1)[&rate=5.174798178453168E-4]:2.160087093595E-1,((((130[&rate=5.174798178453168E-4]:1.469441442616E-1,(132[&rate=5.174798178453168E-4]:3.06312888229E-2,129[&rate=5.174798178453168E-4]:2.789156279555E-2)[&rate=5.174798178453168E-4]:1.190525814661E-1)[&rate=5.174798178453168E-4]:5.824095412142E-2,131[&rate=5.174798178453168E-4]:2.079248244104E-1)[&rate=5.174798178453168E-4]:2.801706292751E-1,69[&rate=5.174798178453168E-4]:6.333009331377E-1)[&rate=5.174798178453168E-4]:1.360954739547E-1,118[&rate=5.174798178453168E-4]:7.584375029828E-1)[&rate=5.174798178453168E-4]:1.008032031037E0)[&rate=5.174798178453168E-4]:1.687652505882E-2,(((49[&rate=5.174798178453168E-4]:4.303948334197E-1,50[&rate=5.174798178453168E-4]:4.303948334197E-1)[&rate=5.174798178453168E-4]:2.589904306477E-1,((47[&rate=5.174798178453168E-4]:6.767278306381E-1,(43[&rate=5.174798178453168E-4]:5.015571236146E-1,(((42[&rate=5.174798178453168E-4]:9.689580312442E-2,48[&rate=5.174798178453168E-4]:1.351471692446E-1)[&rate=5.174798178453168E-4]:5.901887625887E-2,41[&rate=5.174798178453168E-4]:1.50450198509E-1)[&rate=5.174798178453168E-4]:1.915186698346E-1,46[&rate=5.174798178453168E-4]:3.966136770866E-1)[&rate=5.174798178453168E-4]:1.04943446528E-1)[&rate=5.174798178453168E-4]:1.751707070235E-1)[&rate=5.174798178453168E-4]:6.478962143743E-3,(44[&rate=5.174798178453168E-4]:5.405963370798E-1,51[&rate=5.174798178453168E-4]:5.187384135825E-1)[&rate=5.174798178453168E-4]:1.371459748279E-1)[&rate=5.174798178453168E-4]:3.896535653122E-2)[&rate=5.174798178453168E-4]:7.092651128278E-2,45[&rate=5.174798178453168E-4]:7.849019392845E-1)[&rate=5.174798178453168E-4]:8.532188010558E-2)[&rate=5.174798178453168E-4]:7.916615910205E-2,(121[&rate=5.174798178453168E-4]:2.295618594186E0,((127[&rate=5.174798178453168E-4]:2.52796329977E0,36[&rate=5.174798178453168E-4]:7.415354564788E-3)[&rate=5.174798178453168E-4]:2.033070640624E-1,35[&rate=5.174798178453168E-4]:1.641470761614E-1)[&rate=5.174798178453168E-4]:5.444120764266E-3)[&rate=5.174798178453168E-4]:2.442787057007E-2)[&rate=5.174798178453168E-4]:6.164087303224E-1,(38[&rate=5.174798178453168E-4]:1.055811707334E0,(((101[&rate=5.174798178453168E-4]:1.317934685318E0,((((18[&rate=5.174798178453168E-4]:5.345819779973E-1,((10[&rate=5.174798178453168E-4]:2.766007992476E-1,15[&rate=5.174798178453168E-4]:3.149569636311E-1)[&rate=5.174798178453168E-4]:1.808477701326E-1,6[&rate=5.174798178453168E-4]:4.410102132158E-1)[&rate=5.174798178453168E-4]:3.055806615127E-2)[&rate=5.174798178453168E-4]:5.816565765477E-2,3[&rate=5.174798178453168E-4]:4.776791425014E-1)[&rate=5.174798178453168E-4]:4.246905732904E-2,(((85[&rate=5.174798178453168E-4]:1.805473151819E-1,(86[&rate=5.174798178453168E-4]:1.75520767792E-1,(83[&rate=5.174798178453168E-4]:9.971923821718E-2,(93[&rate=5.174798178453168E-4]:5.157390840353E-2,84[&rate=5.174798178453168E-4]:3.787527826651E-2)[&rate=5.174798178453168E-4]:6.184395995067E-2)[&rate=5.174798178453168E-4]:7.580152957487E-2)[&rate=5.174798178453168E-4]:5.026547389899E-3)[&rate=5.174798178453168E-4]:1.711530248631E-2,(((91[&rate=5.174798178453168E-4]:7.330583228862E-2,90[&rate=5.174798178453168E-4]:7.330583228862E-2)[&rate=5.174798178453168E-4]:1.534256329103E-2,92[&rate=5.174798178453168E-4]:8.864839557965E-2)[&rate=5.174798178453168E-4]:9.371140561958E-2,87[&rate=5.174798178453168E-4]:1.686611710622E-1)[&rate=5.174798178453168E-4]:2.900144660604E-2)[&rate=5.174798178453168E-4]:7.682279841983E-2,(88[&rate=5.174798178453168E-4]:5.858736350435E-2,89[&rate=5.174798178453168E-4]:7.228599364136E-2)[&rate=5.174798178453168E-4]:2.158980525837E-1)[&rate=5.174798178453168E-4]:7.853888111395E-1)[&rate=5.174798178453168E-4]:1.107093370384E0,((142[&rate=5.174798178453168E-4]:7.301784118344E-1,(144[&rate=5.174798178453168E-4]:5.632010955088E-1,(145[&rate=5.174798178453168E-4]:4.949403319904E-1,141[&rate=5.174798178453168E-4]:4.922006059628E-1)[&rate=5.174798178453168E-4]:7.374021557338E-2)[&rate=5.174798178453168E-4]:1.614978642706E-1)[&rate=5.174798178453168E-4]:9.672884351381E-1,(((((148[&rate=5.174798178453168E-4]:4.081892059743E-1,143[&rate=5.174798178453168E-4]:4.05449479947E-1)[&rate=5.174798178453168E-4]:5.17848807274E-1,(((111[&rate=5.174798178453168E-4]:3.386128979335E-2,139[&rate=5.174798178453168E-4]:2.092037555467E-1)[&rate=5.174798178453168E-4]:2.91783952531E-1,(104[&rate=5.174798178453168E-4]:2.7351173021E-1,106[&rate=5.174798178453168E-4]:2.7351173021E-1)[&rate=5.174798178453168E-4]:3.569515594998E-2)[&rate=5.174798178453168E-4]:2.002020367423E-1,116[&rate=5.174798178453168E-4]:4.491349502995E-1)[&rate=5.174798178453168E-4]:4.385468985652E-1)[&rate=5.174798178453168E-4]:2.223899961133E-2,((115[&rate=5.174798178453168E-4]:7.555755296343E-1,(13[&rate=5.174798178453168E-4]:4.94204376924E-1,19[&rate=5.174798178453168E-4]:5.325605413077E-1)[&rate=5.174798178453168E-4]:3.435629335322E-1)[&rate=5.174798178453168E-4]:7.045305052363E-2,(((114[&rate=5.174798178453168E-4]:2.276511483369E-1,112[&rate=5.174798178453168E-4]:3.098429291587E-1)[&rate=5.174798178453168E-4]:2.865467479223E-2,(107[&rate=5.174798178453168E-4]:3.091461146151E-1,109[&rate=5.174798178453168E-4]:3.283241968069E-1)[&rate=5.174798178453168E-4]:7.433681116735E-3)[&rate=5.174798178453168E-4]:3.253962895691E-1,108[&rate=5.174798178453168E-4]:6.392363592737E-1)[&rate=5.174798178453168E-4]:2.443264674597E-1)[&rate=5.174798178453168E-4]:8.389226831801E-2)[&rate=5.174798178453168E-4]:4.015677283685E-1,((105[&rate=5.174798178453168E-4]:3.029248396891E-1,110[&rate=5.174798178453168E-4]:3.248426479082E-1)[&rate=5.174798178453168E-4]:3.548070436046E-1,((113[&rate=5.174798178453168E-4]:4.866580911968E-1,117[&rate=5.174798178453168E-4]:4.893978172244E-1)[&rate=5.174798178453168E-4]:1.316437613684E-1,((9[&rate=5.174798178453168E-4]:5.391658913907E-1,(4[&rate=5.174798178453168E-4]:5.849101853867E-2,30[&rate=5.174798178453168E-4]:2.310937582647E-1)[&rate=5.174798178453168E-4]:4.313598043589E-1)[&rate=5.174798178453168E-4]:3.591424932074E-2,(17[&rate=5.174798178453168E-4]:3.519047956908E-1,14[&rate=5.174798178453168E-4]:3.135486313071E-1)[&rate=5.174798178453168E-4]:2.697506874864E-1)[&rate=5.174798178453168E-4]:3.500253377171E-2)[&rate=5.174798178453168E-4]:6.682729100235E-2)[&rate=5.174798178453168E-4]:7.085512140988E-1)[&rate=5.174798178453168E-4]:9.894733949963E-2,((102[&rate=5.174798178453168E-4]:8.450182779228E-2,((23[&rate=5.174798178453168E-4]:6.571862281457E-1,(25[&rate=5.174798178453168E-4]:5.075309660339E-1,20[&rate=5.174798178453168E-4]:4.883528838421E-1)[&rate=5.174798178453168E-4]:1.606141662215E-1)[&rate=5.174798178453168E-4]:7.679699051246E-2,(11[&rate=5.174798178453168E-4]:4.346241974843E-1,140[&rate=5.174798178453168E-4]:4.154461152926E-1)[&rate=5.174798178453168E-4]:2.144275143246E-1)[&rate=5.174798178453168E-4]:5.012035406408E-1)[&rate=5.174798178453168E-4]:2.436211225664E-1,(24[&rate=5.174798178453168E-4]:9.945842076357E-1,(1[&rate=5.174798178453168E-4]:1.231651740177E-1,(21[&rate=5.174798178453168E-4]:8.5230199091E-1,28[&rate=5.174798178453168E-4]:8.769595251564E-1)[&rate=5.174798178453168E-4]:3.250701872421E-2)[&rate=5.174798178453168E-4]:9.059711580974E-2)[&rate=5.174798178453168E-4]:4.951825783393E-1)[&rate=5.174798178453168E-4]:9.053214406774E-2)[&rate=5.174798178453168E-4]:3.223641008022E-2)[&rate=5.174798178453168E-4]:1.790897917354E-1)[&rate=5.174798178453168E-4]:6.934328411305E-1)[&rate=5.174798178453168E-4]:5.470985185305E-1,(40[&rate=5.174798178453168E-4]:8.867462340665E-1,((((95[&rate=5.174798178453168E-4]:5.061278578166E-1,(100[&rate=5.174798178453168E-4]:3.263274716119E-1,94[&rate=5.174798178453168E-4]:3.263274716119E-1)[&rate=5.174798178453168E-4]:9.510093265261E-2)[&rate=5.174798178453168E-4]:3.144280845019E-1,98[&rate=5.174798178453168E-4]:8.096269805697E-1)[&rate=5.174798178453168E-4]:6.216371168778E-3,(96[&rate=5.174798178453168E-4]:4.453165571532E-1,99[&rate=5.174798178453168E-4]:4.80835682836E-1)[&rate=5.174798178453168E-4]:3.568655923997E-1)[&rate=5.174798178453168E-4]:1.542360330128E-1,((2[&rate=5.174798178453168E-4]:5.446941409066E-1,(((26[&rate=5.174798178453168E-4]:5.208920826813E-1,(7[&rate=5.174798178453168E-4]:2.782922528803E-1,8[&rate=5.174798178453168E-4]:2.782922528803E-1)[&rate=5.174798178453168E-4]:1.357505147325E-1)[&rate=5.174798178453168E-4]:3.800748712407E-2,(22[&rate=5.174798178453168E-4]:2.024749693859E-1,27[&rate=5.174798178453168E-4]:2.189133255503E-1)[&rate=5.174798178453168E-4]:3.454656963098E-1)[&rate=5.174798178453168E-4]:3.660149991631E-2,31[&rate=5.174798178453168E-4]:6.393366861601E-1)[&rate=5.174798178453168E-4]:1.327547150206E-1)[&rate=5.174798178453168E-4]:2.198175766146E0,146[&rate=5.174798178453168E-4]:9.063626834577E-1)[&rate=5.174798178453168E-4]:5.551997998222E-2)[&rate=5.174798178453168E-4]:4.508214986148E-2)[&rate=5.174798178453168E-4]:5.122810787851E-3)[&rate=5.174798178453168E-4]:7.902943778072E-2,(97[&rate=5.174798178453168E-4]:7.072911860649E-1,(16[&rate=5.174798178453168E-4]:2.848207984031E0,(147[&rate=5.174798178453168E-4]:7.207962228339E-1,39[&rate=5.174798178453168E-4]:6.634191736535E-1)[&rate=5.174798178453168E-4]:9.929588426005E-2)[&rate=5.174798178453168E-4]:1.561437951752E-2)[&rate=5.174798178453168E-4]:1.92569045204E-1)[&rate=5.174798178453168E-4]:1.532192356283E-1)[&rate=5.174798178453168E-4]:3.569815369994E-1)[&rate=5.174798178453168E-4]:8.228581070396E-2)[&rate=5.174798178453168E-4]:1.41718759049E-3)[&rate=5.174798178453168E-4]:1.934924589775E-2,34[&rate=5.174798178453168E-4]:5.046634338028E-2);
tree STATE_70830000 [&joint=-20974.29851459208,lnP=-20974.29851459208] = [&R] (33[&rate=5.63238005041167E-4]:1.485176713725E-1,((32[&rate=5.63238005041167E-4]:9.834995167211E-3,((((125[&rate=5.63238005041167E-4]:8.927826589923E-1,((53[&rate=5.63238005041167E-4]:7.622609996997E-1,(((76[&rate=5.63238005041167E-4]:4.878304393598E-1,(74[&rate=5.63238005041167E-4]:4.802693096417E-1,70[&rate=5.63238005041167E-4]:4.419131452582E-1)[&rate=5.63238005041167E-4]:7.561129718085E-3)[&rate=5.63238005041167E-4]:1.223746584884E-1,75[&rate=5.63238005041167E-4]:6.102050978482E-1)[&rate=5.63238005041167E-4]:2.972072688914E-2,((((72[&rate=5.63238005041167E-4]:2.069869163545E-1,(78[&rate=5.63238005041167E-4]:2.049860754532E-1,82[&rate=5.63238005041167E-4]:2.132052535353E-1)[&rate=5.63238005041167E-4]:2.39186491206E-2)[&rate=5.63238005041167E-4]:7.71303585688E-2,79[&rate=5.63238005041167E-4]:3.060350831426E-1)[&rate=5.63238005041167E-4]:1.522562424556E-1,73[&rate=5.63238005041167E-4]:4.99387216009E-1)[&rate=5.63238005041167E-4]:1.365775779881E-2,((80[&rate=5.63238005041167E-4]:2.025755481185E-1,81[&rate=5.63238005041167E-4]:2.025755481185E-1)[&rate=5.63238005041167E-4]:2.130349451215E-1,(77[&rate=5.63238005041167E-4]:4.231338147469E-1,71[&rate=5.63238005041167E-4]:3.601201161168E-1)[&rate=5.63238005041167E-4]:3.631229493148E-2)[&rate=5.63238005041167E-4]:4.811941207479E-2)[&rate=5.63238005041167E-4]:1.268808509294E-1)[&rate=5.63238005041167E-4]:8.687982335745E-1)[&rate=5.63238005041167E-4]:2.732788724483E-2,((52[&rate=5.63238005041167E-4]:6.718851045892E-1,(103[&rate=5.63238005041167E-4]:2.831503799376E-1,(29[&rate=5.63238005041167E-4]:4.106814719739E-1,(5[&rate=5.63238005041167E-4]:7.9726086608E-2,12[&rate=5.63238005041167E-4]:1.180822509915E-1)[&rate=5.63238005041167E-4]:1.857499059139E-1)[&rate=5.63238005041167E-4]:1.053456202925E-1)[&rate=5.63238005041167E-4]:2.053028459213E0)[&rate=5.63238005041167E-4]:5.243291587333E-2,((133[&rate=5.63238005041167E-4]:3.717139682731E-1,137[&rate=5.63238005041167E-4]:4.128098586841E-1)[&rate=5.63238005041167E-4]:3.136438714539E-1,134[&rate=5.63238005041167E-4]:6.552208534258E-1)[&rate=5.63238005041167E-4]:8.128429563924E-1)[&rate=5.63238005041167E-4]:7.34675877934E-2)[&rate=5.63238005041167E-4]:3.13576285709E-1)[&rate=5.63238005041167E-4]:1.868041602575E-1,(((((55[&rate=5.63238005041167E-4]:3.854527822555E-1,56[&rate=5.63238005041167E-4]:3.854527822555E-1)[&rate=5.63238005041167E-4]:4.85238321297E-2,59[&rate=5.63238005041167E-4]:4.421733356968E-1)[&rate=5.63238005041167E-4]:1.904226981471E-3,((37[&rate=5.63238005041167E-4]:2.726025366344E-1,54[&rate=5.63238005041167E-4]:1.960998043939E-1)[&rate=5.63238005041167E-4]:1.228883713942E-1,58[&rate=5.63238005041167E-4]:3.763652249684E-1)[&rate=5.63238005041167E-4]:8.68380207699E-2)[&rate=5.63238005041167E-4]:4.749917140855E-2,57[&rate=5.63238005041167E-4]:4.943089745239E-1)[&rate=5.63238005041167E-4]:1.819749419431E-1,68[&rate=5.63238005041167E-4]:6.243713481609E-1)[&rate=5.63238005041167E-4]:2.885488044221E-1)[&rate=5.63238005041167E-4]:1.635430595125E-1,((38[&rate=5.63238005041167E-4]:7.623654661339E-1,((146[&rate=5.63238005041167E-4]:7.074745901594E-1,(40[&rate=5.63238005041167E-4]:5.22085744502E-1,((97[&rate=5.63238005041167E-4]:2.937490923046E-1,(2[&rate=5.63238005041167E-4]:8.236764349022E-1,(((22[&rate=5.63238005041167E-4]:4.813148400955E-1,27[&rate=5.63238005041167E-4]:4.977531962599E-1)[&rate=5.63238005041167E-4]:7.365448444005E-2,31[&rate=5.63238005041167E-4]:6.097638450836E-1)[&rate=5.63238005041167E-4]:1.370141160446E-1,(26[&rate=5.63238005041167E-4]:6.467165420687E-1,(7[&rate=5.63238005041167E-4]:3.161835325117E-1,8[&rate=5.63238005041167E-4]:3.161835325117E-1)[&rate=5.63238005041167E-4]:2.236836944885E-1)[&rate=5.63238005041167E-4]:5.62258026212E-2)[&rate=5.63238005041167E-4]:3.04295734048E-1)[&rate=5.63238005041167E-4]:1.497836711598E0)[&rate=5.63238005041167E-4]:1.018206990551E-1,((101[&rate=5.63238005041167E-4]:6.702689651864E-1,(((3[&rate=5.63238005041167E-4]:6.54557927781E-1,(6[&rate=5.63238005041167E-4]:6.092193932484E-1,((10[&rate=5.63238005041167E-4]:3.854194182389E-1,15[&rate=5.63238005041167E-4]:4.237755826224E-1)[&rate=5.63238005041167E-4]:2.198931158914E-1,18[&rate=5.63238005041167E-4]:6.518878765961E-1)[&rate=5.63238005041167E-4]:2.034521528242E-2)[&rate=5.63238005041167E-4]:9.739332905309E-2)[&rate=5.63238005041167E-4]:1.176662773762E-2,((87[&rate=5.63238005041167E-4]:1.388123737513E-1,(88[&rate=5.63238005041167E-4]:4.005524449177E-2,89[&rate=5.63238005041167E-4]:5.375387462879E-2)[&rate=5.63238005041167E-4]:9.875712925957E-2)[&rate=5.63238005041167E-4]:8.137498561727E-2,(((91[&rate=5.63238005041167E-4]:1.005298335375E-1,90[&rate=5.63238005041167E-4]:1.005298335375E-1)[&rate=5.63238005041167E-4]:2.742653927814E-2,92[&rate=5.63238005041167E-4]:1.279563728157E-1)[&rate=5.63238005041167E-4]:6.070830330654E-2,(((93[&rate=5.63238005041167E-4]:3.701749080104E-2,84[&rate=5.63238005041167E-4]:2.331886066402E-2)[&rate=5.63238005041167E-4]:5.855617093786E-2,(86[&rate=5.63238005041167E-4]:5.782434510538E-2,83[&rate=5.63238005041167E-4]:5.782434510538E-2)[&rate=5.63238005041167E-4]:2.40506864965E-2)[&rate=5.63238005041167E-4]:1.795079274937E-2,85[&rate=5.63238005041167E-4]:9.982582435125E-2)[&rate=5.63238005041167E-4]:7.514022163394E-2)[&rate=5.63238005041167E-4]:4.522131338342E-2)[&rate=5.63238005041167E-4]:9.858632235471E-1)[&rate=5.63238005041167E-4]:6.509892476154E-1,(((((23[&rate=5.63238005041167E-4]:8.402565312436E-1,(25[&rate=5.63238005041167E-4]:5.03563772905E-1,20[&rate=5.63238005041167E-4]:4.843856907133E-1)[&rate=5.63238005041167E-4]:3.476516624483E-1)[&rate=5.63238005041167E-4]:9.414239124633E-3,(11[&rate=5.63238005041167E-4]:5.631364806384E-1,140[&rate=5.63238005041167E-4]:5.439583984467E-1)[&rate=5.63238005041167E-4]:2.016027828806E-1)[&rate=5.63238005041167E-4]:2.129110731574E-1,(24[&rate=5.63238005041167E-4]:1.020688136487E0,((21[&rate=5.63238005041167E-4]:7.017509358351E-1,28[&rate=5.63238005041167E-4]:7.264084700816E-1)[&rate=5.63238005041167E-4]:1.024399198789E-1,1[&rate=5.63238005041167E-4]:4.254702009759E-2)[&rate=5.63238005041167E-4]:1.973191985815E-1)[&rate=5.63238005041167E-4]:5.285261114801E-2)[&rate=5.63238005041167E-4]:9.476689967612E-2,102[&rate=5.63238005041167E-4]:6.663811695039E-3)[&rate=5.63238005041167E-4]:1.936304528627E-1,((((((109[&rate=5.63238005041167E-4]:4.542457761708E-1,(114[&rate=5.63238005041167E-4]:3.272869896904E-1,112[&rate=5.63238005041167E-4]:4.094787705122E-1)[&rate=5.63238005041167E-4]:4.750673168592E-2)[&rate=5.63238005041167E-4]:1.140636593363E-1,(107[&rate=5.63238005041167E-4]:3.846164659083E-1,108[&rate=5.63238005041167E-4]:3.81876739881E-1)[&rate=5.63238005041167E-4]:1.64514887407E-1)[&rate=5.63238005041167E-4]:2.521682867099E-1,(13[&rate=5.63238005041167E-4]:4.108459873474E-1,19[&rate=5.63238005041167E-4]:4.492021517311E-1)[&rate=5.63238005041167E-4]:4.123714608969E-1)[&rate=5.63238005041167E-4]:1.194382994708E-1,(((148[&rate=5.63238005041167E-4]:4.373375127983E-1,143[&rate=5.63238005041167E-4]:4.345977867709E-1)[&rate=5.63238005041167E-4]:1.448761773639E-1,((111[&rate=5.63238005041167E-4]:1.15334814901E-1,104[&rate=5.63238005041167E-4]:9.88964587366E-2)[&rate=5.63238005041167E-4]:3.500765376889E-1,(139[&rate=5.63238005041167E-4]:4.605146780404E-1,106[&rate=5.63238005041167E-4]:2.687338561227E-1)[&rate=5.63238005041167E-4]:1.802391403028E-1)[&rate=5.63238005041167E-4]:1.551585019558E-1)[&rate=5.63238005041167E-4]:1.333529294885E-1,116[&rate=5.63238005041167E-4]:6.77210455267E-1)[&rate=5.63238005041167E-4]:1.832535116263E-1)[&rate=5.63238005041167E-4]:5.555118672023E-2,(((110[&rate=5.63238005041167E-4]:3.808199976239E-1,105[&rate=5.63238005041167E-4]:3.589021894048E-1)[&rate=5.63238005041167E-4]:3.922220659993E-1,(((4[&rate=5.63238005041167E-4]:1.353328205642E-1,30[&rate=5.63238005041167E-4]:3.079355602902E-1)[&rate=5.63238005041167E-4]:2.291037082475E-1,117[&rate=5.63238005041167E-4]:4.247105014145E-1)[&rate=5.63238005041167E-4]:1.507191167966E-1,(9[&rate=5.63238005041167E-4]:5.54096484013E-1,((17[&rate=5.63238005041167E-4]:2.325367322804E-1,14[&rate=5.63238005041167E-4]:1.941805678967E-1)[&rate=5.63238005041167E-4]:2.59910842444E-1,113[&rate=5.63238005041167E-4]:4.540914103406E-1)[&rate=5.63238005041167E-4]:1.082242517545E-1)[&rate=5.63238005041167E-4]:1.037423008839E-2)[&rate=5.63238005041167E-4]:2.058316234944E-1)[&rate=5.63238005041167E-4]:3.71625479443E-3,115[&rate=5.63238005041167E-4]:7.000459896504E-1)[&rate=5.63238005041167E-4]:2.159691639631E-1)[&rate=5.63238005041167E-4]:2.325053351877E-1,(142[&rate=5.63238005041167E-4]:3.416296327956E-1,(145[&rate=5.63238005041167E-4]:2.534790061087E-1,(144[&rate=5.63238005041167E-4]:1.543647932265E-1,141[&rate=5.63238005041167E-4]:1.571045192538E-1)[&rate=5.63238005041167E-4]:9.363476082728E-2)[&rate=5.63238005041167E-4]:8.815062668691E-2)[&rate=5.63238005041167E-4]:1.061685376554E0)[&rate=5.63238005041167E-4]:4.35545976742E-2)[&rate=5.63238005041167E-4]:1.197592646036E-1)[&rate=5.63238005041167E-4]:3.5569488808E-1)[&rate=5.63238005041167E-4]:7.088149107333E-1,16[&rate=5.63238005041167E-4]:2.491412643043E0)[&rate=5.63238005041167E-4]:6.068832579993E-2)[&rate=5.63238005041167E-4]:5.547770177615E-2)[&rate=5.63238005041167E-4]:6.517026642245E-2)[&rate=5.63238005041167E-4]:2.35255883813E-2,((39[&rate=5.63238005041167E-4]:5.498772201293E-1,147[&rate=5.63238005041167E-4]:6.072542693097E-1)[&rate=5.63238005041167E-4]:5.868228984974E-2,((95[&rate=5.63238005041167E-4]:5.115687519708E-1,(100[&rate=5.63238005041167E-4]:2.984159679047E-1,94[&rate=5.63238005041167E-4]:2.984159679047E-1)[&rate=5.63238005041167E-4]:1.28453330514E-1)[&rate=5.63238005041167E-4]:1.951390322841E-1,(98[&rate=5.63238005041167E-4]:6.584278057109E-1,(96[&rate=5.63238005041167E-4]:4.225417624393E-1,99[&rate=5.63238005041167E-4]:4.580608881222E-1)[&rate=5.63238005041167E-4]:2.222248410859E-1)[&rate=5.63238005041167E-4]:3.735101679529E-2)[&rate=5.63238005041167E-4]:4.119598801922E-2)[&rate=5.63238005041167E-4]:2.222089326705E-3)[&rate=5.63238005041167E-4]:2.198898777572E-1)[&rate=5.63238005041167E-4]:2.468699092195E-1,(((127[&rate=5.63238005041167E-4]:2.462815604604E0,121[&rate=5.63238005041167E-4]:2.021719714193E0)[&rate=5.63238005041167E-4]:2.179133709489E-1,(36[&rate=5.63238005041167E-4]:8.788978506212E-2,35[&rate=5.63238005041167E-4]:4.131444259636E-2)[&rate=5.63238005041167E-4]:7.229124528505E-2)[&rate=5.63238005041167E-4]:2.471958393104E-1,(((((((64[&rate=5.63238005041167E-4]:1.659896742994E-1,60[&rate=5.63238005041167E-4]:1.530474279275E-2)[&rate=5.63238005041167E-4]:8.217812594211E-2,65[&rate=5.63238005041167E-4]:9.748286873485E-2)[&rate=5.63238005041167E-4]:1.481485026382E-2,62[&rate=5.63238005041167E-4]:3.040785409164E-1)[&rate=5.63238005041167E-4]:4.150181380942E-1,(61[&rate=5.63238005041167E-4]:3.889303356003E-1,63[&rate=5.63238005041167E-4]:3.478344451892E-1)[&rate=5.63238005041167E-4]:3.301663434103E-1)[&rate=5.63238005041167E-4]:8.380362955634E-1,((((130[&rate=5.63238005041167E-4]:1.98000248101E-1,131[&rate=5.63238005041167E-4]:2.007399741284E-1)[&rate=5.63238005041167E-4]:5.066017097159E-2,(132[&rate=5.63238005041167E-4]:2.253693809847E-1,129[&rate=5.63238005041167E-4]:2.226296549573E-1)[&rate=5.63238005041167E-4]:2.603076411527E-2)[&rate=5.63238005041167E-4]:2.017043973718E-1,118[&rate=5.63238005041167E-4]:5.873511178143E-1)[&rate=5.63238005041167E-4]:5.111651226204E-3,69[&rate=5.63238005041167E-4]:6.034216731501E-1)[&rate=5.63238005041167E-4]:9.646702055335E-1)[&rate=5.63238005041167E-4]:1.542244887922E-1,((51[&rate=5.63238005041167E-4]:5.890015831705E-1,(((50[&rate=5.63238005041167E-4]:4.891714014261E-1,49[&rate=5.63238005041167E-4]:4.891714014261E-1)[&rate=5.63238005041167E-4]:8.031527008824E-2,44[&rate=5.63238005041167E-4]:5.968090758859E-1)[&rate=5.63238005041167E-4]:9.928693739894E-3,((43[&rate=5.63238005041167E-4]:4.225932259273E-1,46[&rate=5.63238005041167E-4]:4.225932259273E-1)[&rate=5.63238005041167E-4]:1.177438145677E-1,(48[&rate=5.63238005041167E-4]:4.580052575988E-1,(42[&rate=5.63238005041167E-4]:3.93238667112E-1,41[&rate=5.63238005041167E-4]:3.877741862378E-1)[&rate=5.63238005041167E-4]:2.651522436658E-2)[&rate=5.63238005041167E-4]:7.140282114763E-2)[&rate=5.63238005041167E-4]:7.186521000506E-2)[&rate=5.63238005041167E-4]:4.121737041931E-3)[&rate=5.63238005041167E-4]:7.484946494453E-2,(45[&rate=5.63238005041167E-4]:6.019267736861E-1,47[&rate=5.63238005041167E-4]:6.101234949974E-1)[&rate=5.63238005041167E-4]:8.104995748902E-2)[&rate=5.63238005041167E-4]:1.152584925025E-1)[&rate=5.63238005041167E-4]:6.459706711315E-6,128[&rate=5.63238005041167E-4]:1.571637895676E0)[&rate=5.63238005041167E-4]:3.179307548038E-1)[&rate=5.63238005041167E-4]:4.606840164615E-2)[&rate=5.63238005041167E-4]:1.218726454854E-1)[&rate=5.63238005041167E-4]:2.912857613623E-1,(((120[&rate=5.63238005041167E-4]:2.056972739335E0,66[&rate=5.63238005041167E-4]:1.199864379653E-1)[&rate=5.63238005041167E-4]:3.835757128737E-2,(67[&rate=5.63238005041167E-4]:1.238371418984E-1,(123[&rate=5.63238005041167E-4]:2.729222514902E-1,(124[&rate=5.63238005041167E-4]:2.428596054258E-1,122[&rate=5.63238005041167E-4]:2.45591845863E-1)[&rate=5.63238005041167E-4]:2.733040562719E-2)[&rate=5.63238005041167E-4]:3.521874407489E-1)[&rate=5.63238005041167E-4]:3.45068673543E-2)[&rate=5.63238005041167E-4]:2.131067818805E-1,(119[&rate=5.63238005041167E-4]:1.932186182346E0,(((138[&rate=5.63238005041167E-4]:1.813120116962E-1,136[&rate=5.63238005041167E-4]:4.9805162381E-2)[&rate=5.63238005041167E-4]:6.322233922095E-1,135[&rate=5.63238005041167E-4]:6.135354039057E-1)[&rate=5.63238005041167E-4]:9.160197953662E-1,126[&rate=5.63238005041167E-4]:1.091797882107E0)[&rate=5.63238005041167E-4]:5.468577759463E-2)[&rate=5.63238005041167E-4]:4.721413211161E-1)[&rate=5.63238005041167E-4]:4.485775445524E-1)[&rate=5.63238005041167E-4]:7.473816633081E-2)[&rate=5.63238005041167E-4]:5.459291461845E-2,34[&rate=5.63238005041167E-4]:8.634571800475E-2)[&rate=5.63238005041167E-4]:7.861030953208E-2);
tree STATE_70920000 [&joint=-20962.54602512775,lnP=-20962.54602512775] = [&R] (((32[&rate=5.703908959004804E-4]:6.432829160641E-4,34[&rate=5.703908959004804E-4]:2.256109113515E-2)[&rate=5.703908959004804E-4]:4.864572214892E-3,(((125[&rate=5.703908959004804E-4]:9.028956023713E-1,((((103[&rate=5.703908959004804E-4]:6.592706584801E-1,(29[&rate=5.703908959004804E-4]:6.714411668059E-1,(5[&rate=5.703908959004804E-4]:2.130807903588E-1,12[&rate=5.703908959004804E-4]:2.514369547422E-1)[&rate=5.703908959004804E-4]:3.131548969952E-1)[&rate=5.703908959004804E-4]:2.20706204003E-1)[&rate=5.703908959004804E-4]:1.699277948605E0,52[&rate=5.703908959004804E-4]:6.942548725239E-1)[&rate=5.703908959004804E-4]:3.24584202724E-2,53[&rate=5.703908959004804E-4]:7.185165714849E-1)[&rate=5.703908959004804E-4]:2.646653725263E-2,((((73[&rate=5.703908959004804E-4]:3.434171714119E-1,(77[&rate=5.703908959004804E-4]:3.304110375573E-1,((82[&rate=5.703908959004804E-4]:1.754175460722E-1,(79[&rate=5.703908959004804E-4]:1.117855897343E-1,71[&rate=5.703908959004804E-4]:8.438832946023E-2)[&rate=5.703908959004804E-4]:5.541277825586E-2)[&rate=5.703908959004804E-4]:5.585424617227E-2,(72[&rate=5.703908959004804E-4]:1.998231716929E-2,78[&rate=5.703908959004804E-4]:4.19001253886E-2)[&rate=5.703908959004804E-4]:1.811524887738E-1)[&rate=5.703908959004804E-4]:7.174198503884E-2)[&rate=5.703908959004804E-4]:7.526681799829E-3)[&rate=5.703908959004804E-4]:2.967658024649E-1,(81[&rate=5.703908959004804E-4]:2.896332290209E-2,80[&rate=5.703908959004804E-4]:2.896332290209E-2)[&rate=5.703908959004804E-4]:5.619045824816E-1)[&rate=5.703908959004804E-4]:2.803109280543E-1,(((76[&rate=5.703908959004804E-4]:4.850334352107E-1,74[&rate=5.703908959004804E-4]:4.850334352107E-1)[&rate=5.703908959004804E-4]:9.408320616124E-3,70[&rate=5.703908959004804E-4]:4.560855914434E-1)[&rate=5.703908959004804E-4]:2.037367924618E-1,75[&rate=5.703908959004804E-4]:6.981785482886E-1)[&rate=5.703908959004804E-4]:2.223153536425E-1)[&rate=5.703908959004804E-4]:4.998476556789E-1,((133[&rate=5.703908959004804E-4]:2.842723624153E-1,137[&rate=5.703908959004804E-4]:3.253682528263E-1)[&rate=5.703908959004804E-4]:2.537542279742E-3,134[&rate=5.703908959004804E-4]:2.566729183938E-1)[&rate=5.703908959004804E-4]:1.169148091271E0)[&rate=5.703908959004804E-4]:7.110460973969E-2)[&rate=5.703908959004804E-4]:3.68295007295E-1)[&rate=5.703908959004804E-4]:2.134642548406E-1,((57[&rate=5.703908959004804E-4]:4.646944386809E-1,((55[&rate=5.703908959004804E-4]:2.827194660377E-1,56[&rate=5.703908959004804E-4]:2.827194660377E-1)[&rate=5.703908959004804E-4]:6.741521661313E-2,(((37[&rate=5.703908959004804E-4]:1.030512737238E-1,59[&rate=5.703908959004804E-4]:6.479990760363E-2)[&rate=5.703908959004804E-4]:1.665359407187E-1,54[&rate=5.703908959004804E-4]:1.930844822021E-1)[&rate=5.703908959004804E-4]:1.072483157885E-1,58[&rate=5.703908959004804E-4]:3.577098471709E-1)[&rate=5.703908959004804E-4]:1.97472398516E-2)[&rate=5.703908959004804E-4]:1.036307942814E-1)[&rate=5.703908959004804E-4]:2.827175735305E-1,68[&rate=5.703908959004804E-4]:6.954994439053E-1)[&rate=5.703908959004804E-4]:2.541937466399E-1)[&rate=5.703908959004804E-4]:4.492414948012E-1,(((38[&rate=5.703908959004804E-4]:6.928713804616E-1,((16[&rate=5.703908959004804E-4]:2.636833449855E0,40[&rate=5.703908959004804E-4]:5.513405237375E-1)[&rate=5.703908959004804E-4]:2.070060393689E-2,((98[&rate=5.703908959004804E-4]:6.640335087805E-1,((99[&rate=5.703908959004804E-4]:5.070550302715E-1,96[&rate=5.703908959004804E-4]:4.715359045887E-1)[&rate=5.703908959004804E-4]:1.290435987782E-1,(94[&rate=5.703908959004804E-4]:2.695503337074E-1,(100[&rate=5.703908959004804E-4]:1.414453832642E-1,95[&rate=5.703908959004804E-4]:2.261448368163E-1)[&rate=5.703908959004804E-4]:1.281049504432E-1)[&rate=5.703908959004804E-4]:2.709198800418E-1)[&rate=5.703908959004804E-4]:4.979280322792E-2)[&rate=5.703908959004804E-4]:3.541014240367E-2,(((39[&rate=5.703908959004804E-4]:4.736962387318E-1,(((2[&rate=5.703908959004804E-4]:8.75544452505E-1,((26[&rate=5.703908959004804E-4]:6.457774774277E-1,(7[&rate=5.703908959004804E-4]:3.738116588784E-2,8[&rate=5.703908959004804E-4]:3.738116588784E-2)[&rate=5.703908959004804E-4]:5.015469964714E-1)[&rate=5.703908959004804E-4]:2.93012105368E-1,(31[&rate=5.703908959004804E-4]:9.161617513182E-1,(22[&rate=5.703908959004804E-4]:6.034601529056E-1,27[&rate=5.703908959004804E-4]:6.1989850907E-1)[&rate=5.703908959004804E-4]:2.579070778645E-1)[&rate=5.703908959004804E-4]:6.646344791596E-2)[&rate=5.703908959004804E-4]:1.20316513545E-1)[&rate=5.703908959004804E-4]:1.525206069095E0,(101[&rate=5.703908959004804E-4]:8.906953601511E-1,(((((((83[&rate=5.703908959004804E-4]:1.865895823112E-1,86[&rate=5.703908959004804E-4]:1.865895823112E-1)[&rate=5.703908959004804E-4]:4.265979138313E-3,85[&rate=5.703908959004804E-4]:1.908555614495E-1)[&rate=5.703908959004804E-4]:4.187463780523E-2,(93[&rate=5.703908959004804E-4]:2.254200817045E-2,84[&rate=5.703908959004804E-4]:8.843378033432E-3)[&rate=5.703908959004804E-4]:2.238868212213E-1)[&rate=5.703908959004804E-4]:2.149156829157E-2,(((90[&rate=5.703908959004804E-4]:5.936716949259E-3,91[&rate=5.703908959004804E-4]:5.936716949259E-3)[&rate=5.703908959004804E-4]:5.973630934332E-2,92[&rate=5.703908959004804E-4]:6.567302629258E-2)[&rate=5.703908959004804E-4]:1.226925736203E-1,87[&rate=5.703908959004804E-4]:1.746669697759E-1)[&rate=5.703908959004804E-4]:7.955479777039E-2)[&rate=5.703908959004804E-4]:7.573067722313E-2,(88[&rate=5.703908959004804E-4]:3.100863786832E-2,89[&rate=5.703908959004804E-4]:4.470726800533E-2)[&rate=5.703908959004804E-4]:2.989438069011E-1)[&rate=5.703908959004804E-4]:9.36007368197E-1,(((10[&rate=5.703908959004804E-4]:4.622264840758E-1,15[&rate=5.703908959004804E-4]:5.005826484592E-1)[&rate=5.703908959004804E-4]:1.312141874334E-1,(3[&rate=5.703908959004804E-4]:3.955862686526E-1,18[&rate=5.703908959004804E-4]:5.106547618032E-1)[&rate=5.703908959004804E-4]:1.293612521718E-1)[&rate=5.703908959004804E-4]:4.558486122682E-2,6[&rate=5.703908959004804E-4]:6.225871765716E-1)[&rate=5.703908959004804E-4]:1.557014035182E-1)[&rate=5.703908959004804E-4]:6.089207187374E-1,((((9[&rate=5.703908959004804E-4]:6.872337315517E-1,((4[&rate=5.703908959004804E-4]:1.203559704352E-1,30[&rate=5.703908959004804E-4]:2.929587101612E-1)[&rate=5.703908959004804E-4]:3.202784356205E-1,113[&rate=5.703908959004804E-4]:4.981686526308E-1)[&rate=5.703908959004804E-4]:1.972842570029E-1)[&rate=5.703908959004804E-4]:2.172641486857E-1,(((110[&rate=5.703908959004804E-4]:5.399474219352E-1,105[&rate=5.703908959004804E-4]:5.180296137161E-1)[&rate=5.703908959004804E-4]:2.114157094091E-2,117[&rate=5.703908959004804E-4]:5.693081709584E-1)[&rate=5.703908959004804E-4]:1.30025241473E-1,(17[&rate=5.703908959004804E-4]:5.999090971618E-1,14[&rate=5.703908959004804E-4]:5.615529327781E-1)[&rate=5.703908959004804E-4]:1.350407536258E-1)[&rate=5.703908959004804E-4]:2.161233719156E-1)[&rate=5.703908959004804E-4]:1.266137909331E-1,((((13[&rate=5.703908959004804E-4]:5.520010072003E-1,19[&rate=5.703908959004804E-4]:5.903571715839E-1)[&rate=5.703908959004804E-4]:6.605542458532E-2,115[&rate=5.703908959004804E-4]:5.358646509637E-1)[&rate=5.703908959004804E-4]:2.32008801408E-1,((107[&rate=5.703908959004804E-4]:3.76254047301E-1,108[&rate=5.703908959004804E-4]:3.735143212736E-1)[&rate=5.703908959004804E-4]:1.811991937946E-1,(109[&rate=5.703908959004804E-4]:4.3406566954E-1,(114[&rate=5.703908959004804E-4]:1.078296039347E-1,112[&rate=5.703908959004804E-4]:1.900213847566E-1)[&rate=5.703908959004804E-4]:2.467840108108E-1)[&rate=5.703908959004804E-4]:1.425656537474E-1)[&rate=5.703908959004804E-4]:2.706941838789E-1)[&rate=5.703908959004804E-4]:9.288307943454E-2,((((148[&rate=5.703908959004804E-4]:3.682759617761E-1,143[&rate=5.703908959004804E-4]:3.655362357488E-1)[&rate=5.703908959004804E-4]:4.373108123971E-1,((139[&rate=5.703908959004804E-4]:3.690703858936E-1,(104[&rate=5.703908959004804E-4]:1.063103911193E-1,111[&rate=5.703908959004804E-4]:1.227487472837E-1)[&rate=5.703908959004804E-4]:7.097917285658E-2)[&rate=5.703908959004804E-4]:3.475856018848E-1,106[&rate=5.703908959004804E-4]:5.248751658607E-1)[&rate=5.703908959004804E-4]:3.026294165316E-1)[&rate=5.703908959004804E-4]:8.97414357245E-3,(142[&rate=5.703908959004804E-4]:1.826629096331E-1,(145[&rate=5.703908959004804E-4]:1.077305169001E-1,(144[&rate=5.703908959004804E-4]:9.659909031478E-2,141[&rate=5.703908959004804E-4]:9.933881634214E-2)[&rate=5.703908959004804E-4]:5.651974530347E-3)[&rate=5.703908959004804E-4]:7.493239273299E-2)[&rate=5.703908959004804E-4]:8.48336364277E-1)[&rate=5.703908959004804E-4]:4.774023130801E-2,116[&rate=5.703908959004804E-4]:8.2394498467E-1)[&rate=5.703908959004804E-4]:3.681154713623E-2)[&rate=5.703908959004804E-4]:9.63825366245E-2)[&rate=5.703908959004804E-4]:2.870685478983E-1,((((23[&rate=5.703908959004804E-4]:5.589690220169E-1,(25[&rate=5.703908959004804E-4]:4.868324219744E-1,20[&rate=5.703908959004804E-4]:4.676543397827E-1)[&rate=5.703908959004804E-4]:8.309550415217E-2)[&rate=5.703908959004804E-4]:8.091821253017E-2,(140[&rate=5.703908959004804E-4]:3.867636721286E-1,11[&rate=5.703908959004804E-4]:4.059417543203E-1)[&rate=5.703908959004804E-4]:1.490139733776E-1)[&rate=5.703908959004804E-4]:5.151663322787E-1,102[&rate=5.703908959004804E-4]:4.368635319058E-3)[&rate=5.703908959004804E-4]:1.212030860358E-1,(((21[&rate=5.703908959004804E-4]:6.662362496248E-1,28[&rate=5.703908959004804E-4]:6.908937838713E-1)[&rate=5.703908959004804E-4]:3.850004022593E-1,1[&rate=5.703908959004804E-4]:2.895928162677E-1)[&rate=5.703908959004804E-4]:2.32009511214E-2,24[&rate=5.703908959004804E-4]:1.093615685197E0)[&rate=5.703908959004804E-4]:1.935998717739E-1)[&rate=5.703908959004804E-4]:1.268550730564E-1)[&rate=5.703908959004804E-4]:8.54674359228E-2)[&rate=5.703908959004804E-4]:5.582805818719E-1)[&rate=5.703908959004804E-4]:5.264935176136E-1)[&rate=5.703908959004804E-4]:1.587219437149E-2,146[&rate=5.703908959004804E-4]:5.801154923773E-1)[&rate=5.703908959004804E-4]:1.379932558943E-2)[&rate=5.703908959004804E-4]:2.957714328417E-2,97[&rate=5.703908959004804E-4]:4.322351306498E-1)[&rate=5.703908959004804E-4]:4.111341537986E-2,147[&rate=5.703908959004804E-4]:6.017638465762E-1)[&rate=5.703908959004804E-4]:2.664155324197E-2)[&rate=5.703908959004804E-4]:1.012777036563E-3)[&rate=5.703908959004804E-4]:1.891362637163E-1)[&rate=5.703908959004804E-4]:4.150085036324E-1,((((((129[&rate=5.703908959004804E-4]:1.281773685841E-2,132[&rate=5.703908959004804E-4]:1.555746288577E-2)[&rate=5.703908959004804E-4]:2.017925973647E-1,(131[&rate=5.703908959004804E-4]:1.096105841202E-1,130[&rate=5.703908959004804E-4]:1.068708580929E-1)[&rate=5.703908959004804E-4]:1.077394761302E-1)[&rate=5.703908959004804E-4]:4.256390412796E-1,(69[&rate=5.703908959004804E-4]:6.714282373078E-1,118[&rate=5.703908959004804E-4]:6.604693331981E-1)[&rate=5.703908959004804E-4]:1.167663436744E-1)[&rate=5.703908959004804E-4]:1.002180526436E0,(128[&rate=5.703908959004804E-4]:1.31557242175E0,((((64[&rate=5.703908959004804E-4]:2.339213421108E-1,60[&rate=5.703908959004804E-4]:8.323641060411E-2)[&rate=5.703908959004804E-4]:1.045091489436E-1,65[&rate=5.703908959004804E-4]:1.877455595477E-1)[&rate=5.703908959004804E-4]:5.212255741615E-2,62[&rate=5.703908959004804E-4]:4.316489388816E-1)[&rate=5.703908959004804E-4]:2.255640547084E-1,(61[&rate=5.703908959004804E-4]:5.35243023587E-2,63[&rate=5.703908959004804E-4]:1.242841194766E-2)[&rate=5.703908959004804E-4]:6.036886912313E-1)[&rate=5.703908959004804E-4]:7.980854555575E-1)[&rate=5.703908959004804E-4]:3.24117754161E-1)[&rate=5.703908959004804E-4]:2.292932029213E-1,(45[&rate=5.703908959004804E-4]:7.463744937221E-1,(((47[&rate=5.703908959004804E-4]:6.172325979993E-1,51[&rate=5.703908959004804E-4]:5.899101936278E-1)[&rate=5.703908959004804E-4]:3.836981658198E-2,((50[&rate=5.703908959004804E-4]:4.718836204006E-1,49[&rate=5.703908959004804E-4]:4.718836204006E-1)[&rate=5.703908959004804E-4]:1.330999612446E-1,44[&rate=5.703908959004804E-4]:6.323059860167E-1)[&rate=5.703908959004804E-4]:1.783194769028E-2)[&rate=5.703908959004804E-4]:2.792798899225E-2,((41[&rate=5.703908959004804E-4]:4.803773600684E-1,(48[&rate=5.703908959004804E-4]:5.143367296571E-1,42[&rate=5.703908959004804E-4]:4.760853635369E-1)[&rate=5.703908959004804E-4]:9.756477405778E-3)[&rate=5.703908959004804E-4]:8.285417235945E-2,(43[&rate=5.703908959004804E-4]:5.247940279573E-1,46[&rate=5.703908959004804E-4]:5.247940279573E-1)[&rate=5.703908959004804E-4]:9.308231321355E-2)[&rate=5.703908959004804E-4]:6.565406240264E-2)[&rate=5.703908959004804E-4]:7.104081145995E-2)[&rate=5.703908959004804E-4]:3.492126728191E-1)[&rate=5.703908959004804E-4]:3.314171938381E-2,(((127[&rate=5.703908959004804E-4]:2.347602629189E0,121[&rate=5.703908959004804E-4]:1.906506738779E0)[&rate=5.703908959004804E-4]:3.365634561006E-1,36[&rate=5.703908959004804E-4]:1.636181400847E-1)[&rate=5.703908959004804E-4]:1.419318245554E-1,35[&rate=5.703908959004804E-4]:2.589746221743E-1)[&rate=5.703908959004804E-4]:1.143833527543E-1)[&rate=5.703908959004804E-4]:1.321564626499E-1)[&rate=5.703908959004804E-4]:2.902466964763E-1,((67[&rate=5.703908959004804E-4]:2.506304886007E-1,((124[&rate=5.703908959004804E-4]:1.048396134004E-1,123[&rate=5.703908959004804E-4]:1.075718538375E-1)[&rate=5.703908959004804E-4]:1.569069521774E-1,122[&rate=5.703908959004804E-4]:2.644788060149E-1)[&rate=5.703908959004804E-4]:4.874242329264E-1)[&rate=5.703908959004804E-4]:2.16021292838E-1,((120[&rate=5.703908959004804E-4]:1.836107095356E0,(126[&rate=5.703908959004804E-4]:1.108340680347E0,(((138[&rate=5.703908959004804E-4]:1.45122339905E-1,136[&rate=5.703908959004804E-4]:1.361549058975E-2)[&rate=5.703908959004804E-4]:6.014796599114E-1,135[&rate=5.703908959004804E-4]:5.466019998163E-1)[&rate=5.703908959004804E-4]:7.371375358233E-1,119[&rate=5.703908959004804E-4]:1.631684741119E0)[&rate=5.703908959004804E-4]:2.623584618719E-1)[&rate=5.703908959004804E-4]:3.795430332439E-2)[&rate=5.703908959004804E-4]:4.083650584894E-1,66[&rate=5.703908959004804E-4]:3.07485852476E-1)[&rate=5.703908959004804E-4]:1.591659289626E-1)[&rate=5.703908959004804E-4]:3.291093526161E-1)[&rate=5.703908959004804E-4]:5.54529135193E-2)[&rate=5.703908959004804E-4]:3.922531440602E-2)[&rate=5.703908959004804E-4]:9.370075409786E-2,33[&rate=5.703908959004804E-4]:1.046880612835E-1);
tree STATE_71010000 [&joint=-20957.860467368682,lnP=-20957.860467368682] = [&R] (33[&rate=5.868270446829957E-4]:2.476345157434E-2,((34[&rate=5.868270446829957E-4]:2.02513992948E-2,((((125[&rate=5.868270446829957E-4]:9.127673113139E-1,((53[&rate=5.868270446829957E-4]:8.302147457903E-1,(((103[&rate=5.868270446829957E-4]:5.541801352233E-1,(29[&rate=5.868270446829957E-4]:5.48487882633E-1,(5[&rate=5.868270446829957E-4]:2.362440933854E-1,12[&rate=5.868270446829957E-4]:2.746002577689E-1)[&rate=5.868270446829957E-4]:1.670383097957E-1)[&rate=5.868270446829957E-4]:2.38568964919E-1)[&rate=5.868270446829957E-4]:1.473332933462E0,52[&rate=5.868270446829957E-4]:3.632193341248E-1)[&rate=5.868270446829957E-4]:4.215057013305E-1,(133[&rate=5.868270446829957E-4]:5.807026572508E-1,(134[&rate=5.868270446829957E-4]:5.02467073239E-1,137[&rate=5.868270446829957E-4]:5.736999499512E-1)[&rate=5.868270446829957E-4]:4.80985977106E-2)[&rate=5.868270446829957E-4]:9.779051538613E-1)[&rate=5.868270446829957E-4]:5.36864316464E-2)[&rate=5.868270446829957E-4]:9.790553354055E-3,(((82[&rate=5.868270446829957E-4]:2.473994779071E-1,((78[&rate=5.868270446829957E-4]:3.707916995523E-2,72[&rate=5.868270446829957E-4]:1.516136173592E-2)[&rate=5.868270446829957E-4]:6.844112388815E-3,79[&rate=5.868270446829957E-4]:4.392328234404E-2)[&rate=5.868270446829957E-4]:1.95257017481E-1)[&rate=5.868270446829957E-4]:4.80948473051E-1,((80[&rate=5.868270446829957E-4]:2.002095494266E-1,81[&rate=5.868270446829957E-4]:2.002095494266E-1)[&rate=5.868270446829957E-4]:5.000739734217E-1,(77[&rate=5.868270446829957E-4]:5.969992775714E-1,(71[&rate=5.868270446829957E-4]:2.425738031405E-1,73[&rate=5.868270446829957E-4]:3.110669538254E-1)[&rate=5.868270446829957E-4]:2.914117758007E-1)[&rate=5.868270446829957E-4]:1.471198617153E-1)[&rate=5.868270446829957E-4]:1.162607194546E-2)[&rate=5.868270446829957E-4]:3.122680767355E-1,((70[&rate=5.868270446829957E-4]:4.891471812686E-1,(76[&rate=5.868270446829957E-4]:5.187482753921E-1,74[&rate=5.868270446829957E-4]:5.187482753921E-1)[&rate=5.868270446829957E-4]:8.755070259969E-3)[&rate=5.868270446829957E-4]:6.804513244718E-2,75[&rate=5.868270446829957E-4]:5.955484780993E-1)[&rate=5.868270446829957E-4]:4.779442619231E-1)[&rate=5.868270446829957E-4]:5.12975617734E-1)[&rate=5.868270446829957E-4]:2.831445258308E-1)[&rate=5.868270446829957E-4]:1.965752407626E-1,((((55[&rate=5.868270446829957E-4]:1.638176788156E-1,56[&rate=5.868270446829957E-4]:1.638176788156E-1)[&rate=5.868270446829957E-4]:3.506744801167E-2,(((54[&rate=5.868270446829957E-4]:4.258535586714E-2,37[&rate=5.868270446829957E-4]:1.190880881076E-1)[&rate=5.868270446829957E-4]:2.34255344033E-3,57[&rate=5.868270446829957E-4]:8.591151586482E-2)[&rate=5.868270446829957E-4]:9.457774453475E-2,58[&rate=5.868270446829957E-4]:1.968827030226E-1)[&rate=5.868270446829957E-4]:2.932482817648E-2)[&rate=5.868270446829957E-4]:1.136590047669E-1,59[&rate=5.868270446829957E-4]:3.207408529058E-1)[&rate=5.868270446829957E-4]:2.780232093421E-1,68[&rate=5.868270446829957E-4]:5.49583734379E-1)[&rate=5.868270446829957E-4]:3.930921510307E-1)[&rate=5.868270446829957E-4]:3.237553317844E-1,((38[&rate=5.868270446829957E-4]:9.728507938849E-1,(((146[&rate=5.868270446829957E-4]:6.486627147634E-1,39[&rate=5.868270446829957E-4]:5.284441355285E-1)[&rate=5.868270446829957E-4]:8.048523040365E-2,(((((((31[&rate=5.868270446829957E-4]:7.384754495134E-1,(22[&rate=5.868270446829957E-4]:4.767936605869E-1,27[&rate=5.868270446829957E-4]:4.932320167513E-1)[&rate=5.868270446829957E-4]:2.068872683785E-1)[&rate=5.868270446829957E-4]:2.041647144487E-1,(26[&rate=5.868270446829957E-4]:6.293531833702E-1,(7[&rate=5.868270446829957E-4]:5.928344997286E-2,8[&rate=5.868270446829957E-4]:5.928344997286E-2)[&rate=5.868270446829957E-4]:4.632204183288E-1)[&rate=5.868270446829957E-4]:2.694513641535E-1)[&rate=5.868270446829957E-4]:1.694667992142E-1,2[&rate=5.868270446829957E-4]:8.847097029022E-1)[&rate=5.868270446829957E-4]:1.591731289539E0,(101[&rate=5.868270446829957E-4]:1.31093770942E0,((((((15[&rate=5.868270446829957E-4]:2.454456846379E-1,10[&rate=5.868270446829957E-4]:2.070895202544E-1)[&rate=5.868270446829957E-4]:2.516713130877E-1,6[&rate=5.868270446829957E-4]:4.423224771777E-1)[&rate=5.868270446829957E-4]:2.623216258331E-1,18[&rate=5.868270446829957E-4]:7.67657801641E-1)[&rate=5.868270446829957E-4]:2.27900413237E-1,3[&rate=5.868270446829957E-4]:8.804897217274E-1)[&rate=5.868270446829957E-4]:2.188349457039E-1,((((90[&rate=5.868270446829957E-4]:1.911114146187E-1,91[&rate=5.868270446829957E-4]:1.911114146187E-1)[&rate=5.868270446829957E-4]:6.901818438537E-2,92[&rate=5.868270446829957E-4]:2.601295990041E-1)[&rate=5.868270446829957E-4]:4.652222978518E-2,(((86[&rate=5.868270446829957E-4]:1.799746790429E-1,(83[&rate=5.868270446829957E-4]:1.630509465051E-1,(93[&rate=5.868270446829957E-4]:1.152039928013E-1,85[&rate=5.868270446829957E-4]:1.015053626643E-1)[&rate=5.868270446829957E-4]:6.154558384084E-2)[&rate=5.868270446829957E-4]:1.69237325378E-2)[&rate=5.868270446829957E-4]:2.652036731511E-2,84[&rate=5.868270446829957E-4]:2.06495046358E-1)[&rate=5.868270446829957E-4]:1.513160230248E-2,87[&rate=5.868270446829957E-4]:2.216266486605E-1)[&rate=5.868270446829957E-4]:7.132654999174E-2)[&rate=5.868270446829957E-4]:7.494233331867E-2,(88[&rate=5.868270446829957E-4]:1.116150347676E-1,89[&rate=5.868270446829957E-4]:1.253136649046E-1)[&rate=5.868270446829957E-4]:2.562804972034E-1)[&rate=5.868270446829957E-4]:1.271155162858E0)[&rate=5.868270446829957E-4]:6.644957355029E-1,(((102[&rate=5.868270446829957E-4]:2.017136786417E-2,(((21[&rate=5.868270446829957E-4]:6.435653463128E-1,28[&rate=5.868270446829957E-4]:6.682228805592E-1)[&rate=5.868270446829957E-4]:1.815217030243E-1,1[&rate=5.868270446829957E-4]:6.344321372055E-2)[&rate=5.868270446829957E-4]:4.117106067908E-2,24[&rate=5.868270446829957E-4]:8.854361922079E-1)[&rate=5.868270446829957E-4]:2.963790112727E-1)[&rate=5.868270446829957E-4]:2.018425300553E-1,((23[&rate=5.868270446829957E-4]:6.659817928883E-1,(20[&rate=5.868270446829957E-4]:5.348720059206E-1,25[&rate=5.868270446829957E-4]:5.540500881123E-1)[&rate=5.868270446829957E-4]:1.228906088856E-1)[&rate=5.868270446829957E-4]:9.691633493003E-2,(11[&rate=5.868270446829957E-4]:5.340471726245E-1,140[&rate=5.868270446829957E-4]:5.148690904328E-1)[&rate=5.868270446829957E-4]:1.439194483446E-1)[&rate=5.868270446829957E-4]:6.098007016079E-1)[&rate=5.868270446829957E-4]:3.294777308888E-1,((((113[&rate=5.868270446829957E-4]:5.946227819908E-1,(105[&rate=5.868270446829957E-4]:4.098116121402E-1,110[&rate=5.868270446829957E-4]:4.317294203593E-1)[&rate=5.868270446829957E-4]:1.574139095767E-1)[&rate=5.868270446829957E-4]:1.570656489576E-1,((17[&rate=5.868270446829957E-4]:4.679842174616E-1,14[&rate=5.868270446829957E-4]:4.296280530779E-1)[&rate=5.868270446829957E-4]:2.294421897047E-1,((117[&rate=5.868270446829957E-4]:4.801376086696E-1,9[&rate=5.868270446829957E-4]:4.6917870456E-1)[&rate=5.868270446829957E-4]:9.461102880424E-2,(4[&rate=5.868270446829957E-4]:4.067424179224E-3,30[&rate=5.868270446829957E-4]:1.766701639052E-1)[&rate=5.868270446829957E-4]:5.104072406919E-1)[&rate=5.868270446829957E-4]:8.706133133633E-2)[&rate=5.868270446829957E-4]:9.261818816572E-2)[&rate=5.868270446829957E-4]:2.209044117557E-1,((((106[&rate=5.868270446829957E-4]:5.339502952682E-1,104[&rate=5.868270446829957E-4]:5.339502952682E-1)[&rate=5.868270446829957E-4]:1.228964394268E-1,(139[&rate=5.868270446829957E-4]:6.69241788536E-1,111[&rate=5.868270446829957E-4]:4.938993227826E-1)[&rate=5.868270446829957E-4]:1.793857680767E-1)[&rate=5.868270446829957E-4]:1.182145501905E-1,(148[&rate=5.868270446829957E-4]:1.755758179942E-1,143[&rate=5.868270446829957E-4]:1.728360919668E-1)[&rate=5.868270446829957E-4]:5.775676586722E-1)[&rate=5.868270446829957E-4]:1.304079686314E-1,(((((109[&rate=5.868270446829957E-4]:4.560347307139E-1,107[&rate=5.868270446829957E-4]:4.368566485222E-1)[&rate=5.868270446829957E-4]:3.263648704521E-2,(114[&rate=5.868270446829957E-4]:2.977564512256E-1,112[&rate=5.868270446829957E-4]:3.799482320474E-1)[&rate=5.868270446829957E-4]:1.114627117391E-1)[&rate=5.868270446829957E-4]:3.598638640207E-2,108[&rate=5.868270446829957E-4]:5.027397959421E-1)[&rate=5.868270446829957E-4]:2.111714331635E-1,((13[&rate=5.868270446829957E-4]:3.775807413081E-1,19[&rate=5.868270446829957E-4]:4.159369056918E-1)[&rate=5.868270446829957E-4]:1.365849782821E-1,115[&rate=5.868270446829957E-4]:4.319739387683E-1)[&rate=5.868270446829957E-4]:2.244030437619E-1)[&rate=5.868270446829957E-4]:9.70943545476E-2,116[&rate=5.868270446829957E-4]:7.534713370778E-1)[&rate=5.868270446829957E-4]:9.172394383627E-2)[&rate=5.868270446829957E-4]:4.520578096812E-2)[&rate=5.868270446829957E-4]:3.419647052369E-1,(142[&rate=5.868270446829957E-4]:7.046236408243E-1,((141[&rate=5.868270446829957E-4]:6.150548160699E-2,145[&rate=5.868270446829957E-4]:6.424520763457E-2)[&rate=5.868270446829957E-4]:3.217251617108E-1,144[&rate=5.868270446829957E-4]:3.804909172905E-1)[&rate=5.868270446829957E-4]:3.186532714789E-1)[&rate=5.868270446829957E-4]:7.825366468429E-1)[&rate=5.868270446829957E-4]:3.109066836069E-1)[&rate=5.868270446829957E-4]:2.150685001533E-1)[&rate=5.868270446829957E-4]:5.498570325133E-1)[&rate=5.868270446829957E-4]:1.819416391861E-1)[&rate=5.868270446829957E-4]:1.476453449546E-2,97[&rate=5.868270446829957E-4]:4.634414727415E-1)[&rate=5.868270446829957E-4]:2.492235205163E-2,40[&rate=5.868270446829957E-4]:5.594020761594E-1)[&rate=5.868270446829957E-4]:3.402592127871E-2,(16[&rate=5.868270446829957E-4]:2.63010138306E0,147[&rate=5.868270446829957E-4]:6.019855061235E-1)[&rate=5.868270446829957E-4]:4.881954049493E-2)[&rate=5.868270446829957E-4]:1.550136849411E-2)[&rate=5.868270446829957E-4]:1.950144202313E-1,((98[&rate=5.868270446829957E-4]:7.118783952543E-1,((94[&rate=5.868270446829957E-4]:1.754120230752E-1,100[&rate=5.868270446829957E-4]:1.754120230752E-1)[&rate=5.868270446829957E-4]:1.300268224288E-1,95[&rate=5.868270446829957E-4]:3.901382990561E-1)[&rate=5.868270446829957E-4]:3.326690579469E-1)[&rate=5.868270446829957E-4]:1.820241222231E-2,(96[&rate=5.868270446829957E-4]:6.608223125304E-1,99[&rate=5.868270446829957E-4]:6.963414382133E-1)[&rate=5.868270446829957E-4]:5.559729276054E-2)[&rate=5.868270446829957E-4]:2.022782792331E-1)[&rate=5.868270446829957E-4]:2.372130186505E-1)[&rate=5.868270446829957E-4]:2.168596201406E-1,((36[&rate=5.868270446829957E-4]:1.663017055958E-2,127[&rate=5.868270446829957E-4]:2.537178115765E0)[&rate=5.868270446829957E-4]:1.489280338453E-1,((121[&rate=5.868270446829957E-4]:2.136315545926E0,35[&rate=5.868270446829957E-4]:1.028814866593E-2)[&rate=5.868270446829957E-4]:7.891406115512E-2,(((45[&rate=5.868270446829957E-4]:6.259919368243E-1,(44[&rate=5.868270446829957E-4]:3.698848227552E-1,47[&rate=5.868270446829957E-4]:3.753493036295E-1)[&rate=5.868270446829957E-4]:2.588393545062E-1)[&rate=5.868270446829957E-4]:3.767019525335E-2,((43[&rate=5.868270446829957E-4]:3.231898817837E-1,(46[&rate=5.868270446829957E-4]:3.197817245478E-1,(42[&rate=5.868270446829957E-4]:1.947367046242E-1,(41[&rate=5.868270446829957E-4]:1.849820817006E-1,48[&rate=5.868270446829957E-4]:2.286979286951E-1)[&rate=5.868270446829957E-4]:4.290142049409E-3)[&rate=5.868270446829957E-4]:7.586469205482E-2)[&rate=5.868270446829957E-4]:3.408157235947E-3)[&rate=5.868270446829957E-4]:3.066305211185E-1,((50[&rate=5.868270446829957E-4]:1.958918252187E-1,49[&rate=5.868270446829957E-4]:1.958918252187E-1)[&rate=5.868270446829957E-4]:3.947939824284E-1,51[&rate=5.868270446829957E-4]:5.961502885213E-1)[&rate=5.868270446829957E-4]:6.347710009521E-3)[&rate=5.868270446829957E-4]:4.203845048677E-2)[&rate=5.868270446829957E-4]:1.272945457868E-1,(128[&rate=5.868270446829957E-4]:1.430170943851E0,(((69[&rate=5.868270446829957E-4]:6.414936904741E-1,118[&rate=5.868270446829957E-4]:6.305347863644E-1)[&rate=5.868270446829957E-4]:3.40804608568E-2,((132[&rate=5.868270446829957E-4]:1.33367695588E-1,129[&rate=5.868270446829957E-4]:1.306279695607E-1)[&rate=5.868270446829957E-4]:2.25522110551E-1,(131[&rate=5.868270446829957E-4]:1.121091235718E-1,130[&rate=5.868270446829957E-4]:1.093693975444E-1)[&rate=5.868270446829957E-4]:2.467806825672E-1)[&rate=5.868270446829957E-4]:1.714788657397E-1)[&rate=5.868270446829957E-4]:8.632551742286E-1,(((62[&rate=5.868270446829957E-4]:3.202846338169E-1,65[&rate=5.868270446829957E-4]:1.285038118991E-1)[&rate=5.868270446829957E-4]:5.957188710278E-3,(60[&rate=5.868270446829957E-4]:9.168145620857E-2,64[&rate=5.868270446829957E-4]:2.423663877153E-1)[&rate=5.868270446829957E-4]:4.277954440082E-2)[&rate=5.868270446829957E-4]:2.268193582448E-1,(61[&rate=5.868270446829957E-4]:1.411276167567E-1,63[&rate=5.868270446829957E-4]:1.000317263456E-1)[&rate=5.868270446829957E-4]:4.119335640153E-1)[&rate=5.868270446829957E-4]:9.748092406779E-1)[&rate=5.868270446829957E-4]:4.202654979831E-2)[&rate=5.868270446829957E-4]:1.341819463049E-1)[&rate=5.868270446829957E-4]:5.361644295295E-2)[&rate=5.868270446829957E-4]:2.978065211806E-2)[&rate=5.868270446829957E-4]:4.683621055709E-1)[&rate=5.868270446829957E-4]:1.313656119119E-1)[&rate=5.868270446829957E-4]:5.827163867416E-2,((67[&rate=5.868270446829957E-4]:2.226202883663E-1,((124[&rate=5.868270446829957E-4]:9.099455251686E-2,123[&rate=5.868270446829957E-4]:9.372679295398E-2)[&rate=5.868270446829957E-4]:1.705821332157E-1,122[&rate=5.868270446829957E-4]:2.643089261697E-1)[&rate=5.868270446829957E-4]:4.595839125373E-1)[&rate=5.868270446829957E-4]:1.584629771764E-1,(66[&rate=5.868270446829957E-4]:2.07974143739E-1,(((138[&rate=5.868270446829957E-4]:2.043245242689E-1,136[&rate=5.868270446829957E-4]:7.281767495374E-2)[&rate=5.868270446829957E-4]:6.071287034348E-1,135[&rate=5.868270446829957E-4]:6.114532277037E-1)[&rate=5.868270446829957E-4]:9.330311719918E-1,(126[&rate=5.868270446829957E-4]:1.100592225333E0,(120[&rate=5.868270446829957E-4]:1.040420409419E0,119[&rate=5.868270446829957E-4]:1.136310820378E0)[&rate=5.868270446829957E-4]:7.499839275983E-1)[&rate=5.868270446829957E-4]:6.134857198371E-3)[&rate=5.868270446829957E-4]:3.484212508928E-1)[&rate=5.868270446829957E-4]:1.731091218038E-1)[&rate=5.868270446829957E-4]:3.958989525533E-1)[&rate=5.868270446829957E-4]:1.062828798288E-1)[&rate=5.868270446829957E-4]:1.924459512896E-2,32[&rate=5.868270446829957E-4]:1.757818620467E-2)[&rate=5.868270446829957E-4]:1.705813314954E-3);
tree STATE_71100000 [&joint=-20947.317932259175,lnP=-20947.317932259175] = [&R] (((33[&rate=6.366328553509023E-4]:4.323705143631E-3,((((38[&rate=6.366328553509023E-4]:7.302704627558E-1,((((((94[&rate=6.366328553509023E-4]:1.37726699066E-1,100[&rate=6.366328553509023E-4]:1.37726699066E-1)[&rate=6.366328553509023E-4]:2.245799041405E-1,95[&rate=6.366328553509023E-4]:4.470060567586E-1)[&rate=6.366328553509023E-4]:1.442314762417E-1,(96[&rate=6.366328553509023E-4]:4.788610205815E-1,99[&rate=6.366328553509023E-4]:5.143801462644E-1)[&rate=6.366328553509023E-4]:8.778634848433E-2)[&rate=6.366328553509023E-4]:5.421595902551E-3,98[&rate=6.366328553509023E-4]:5.85730167154E-1)[&rate=6.366328553509023E-4]:3.532903136419E-2,((39[&rate=6.366328553509023E-4]:4.568706382304E-1,((146[&rate=6.366328553509023E-4]:4.23919566166E-1,((((26[&rate=6.366328553509023E-4]:4.233286665282E-1,(7[&rate=6.366328553509023E-4]:2.134512741435E-1,8[&rate=6.366328553509023E-4]:2.134512741435E-1)[&rate=6.366328553509023E-4]:1.030280773161E-1)[&rate=6.366328553509023E-4]:9.691073578821E-2,31[&rate=6.366328553509023E-4]:5.640750187548E-1)[&rate=6.366328553509023E-4]:2.412930151334E-1,(22[&rate=6.366328553509023E-4]:4.877249545228E-1,27[&rate=6.366328553509023E-4]:5.041633106872E-1)[&rate=6.366328553509023E-4]:2.628485588174E-1)[&rate=6.366328553509023E-4]:1.199591775433E-1,2[&rate=6.366328553509023E-4]:6.979299511574E-1)[&rate=6.366328553509023E-4]:1.562496838603E0)[&rate=6.366328553509023E-4]:1.492657018695E-1,(16[&rate=6.366328553509023E-4]:2.497622212237E0,((101[&rate=6.366328553509023E-4]:7.950547813859E-1,((((((113[&rate=6.366328553509023E-4]:6.428480518863E-1,((110[&rate=6.366328553509023E-4]:3.930825379992E-1,105[&rate=6.366328553509023E-4]:3.711647297801E-1)[&rate=6.366328553509023E-4]:7.402753687782E-2,117[&rate=6.366328553509023E-4]:4.753292529593E-1)[&rate=6.366328553509023E-4]:1.702585249546E-1)[&rate=6.366328553509023E-4]:5.553717214087E-2,(((4[&rate=6.366328553509023E-4]:1.113093278E-1,30[&rate=6.366328553509023E-4]:2.83912067526E-1)[&rate=6.366328553509023E-4]:3.217458422035E-1,9[&rate=6.366328553509023E-4]:4.823702384966E-1)[&rate=6.366328553509023E-4]:1.70399729695E-2,(17[&rate=6.366328553509023E-4]:4.220732022602E-1,14[&rate=6.366328553509023E-4]:3.837170378765E-1)[&rate=6.366328553509023E-4]:1.239123516716E-1)[&rate=6.366328553509023E-4]:1.90755834479E-1)[&rate=6.366328553509023E-4]:2.534018905006E-1,(((148[&rate=6.366328553509023E-4]:2.146638364824E-1,143[&rate=6.366328553509023E-4]:2.119241104551E-1)[&rate=6.366328553509023E-4]:4.289447449189E-1,((115[&rate=6.366328553509023E-4]:5.327398473478E-1,116[&rate=6.366328553509023E-4]:5.327398473478E-1)[&rate=6.366328553509023E-4]:5.228041715562E-2,(((111[&rate=6.366328553509023E-4]:1.154068656529E-1,104[&rate=6.366328553509023E-4]:9.896850948848E-2)[&rate=6.366328553509023E-4]:2.793154569062E-1,106[&rate=6.366328553509023E-4]:3.782839663947E-1)[&rate=6.366328553509023E-4]:6.290858942465E-2,139[&rate=6.366328553509023E-4]:6.329733777371E-1)[&rate=6.366328553509023E-4]:2.041016812868E-1)[&rate=6.366328553509023E-4]:2.023215251419E-2)[&rate=6.366328553509023E-4]:1.939258614301E-1,((((109[&rate=6.366328553509023E-4]:5.43644405336E-1,(112[&rate=6.366328553509023E-4]:1.909894280599E-1,114[&rate=6.366328553509023E-4]:1.087976472381E-1)[&rate=6.366328553509023E-4]:3.553947033034E-1)[&rate=6.366328553509023E-4]:8.402172035239E-3,107[&rate=6.366328553509023E-4]:5.328684951795E-1)[&rate=6.366328553509023E-4]:6.846152675587E-2,108[&rate=6.366328553509023E-4]:5.98590295908E-1)[&rate=6.366328553509023E-4]:3.67125821849E-2,(13[&rate=6.366328553509023E-4]:5.794700907346E-1,19[&rate=6.366328553509023E-4]:6.178262551183E-1)[&rate=6.366328553509023E-4]:8.049032160475E-2)[&rate=6.366328553509023E-4]:2.214096469302E-1)[&rate=6.366328553509023E-4]:7.041705525823E-2)[&rate=6.366328553509023E-4]:1.563170375963E-1,(142[&rate=6.366328553509023E-4]:1.833725864686E-1,(144[&rate=6.366328553509023E-4]:1.433438255543E-1,(145[&rate=6.366328553509023E-4]:9.278622697242E-2,141[&rate=6.366328553509023E-4]:9.004650094484E-2)[&rate=6.366328553509023E-4]:5.60370506368E-2)[&rate=6.366328553509023E-4]:3.454930885937E-2)[&rate=6.366328553509023E-4]:1.097334305382E0)[&rate=6.366328553509023E-4]:1.522096753601E-2,(102[&rate=6.366328553509023E-4]:6.009300144086E-3,(((24[&rate=6.366328553509023E-4]:1.01631591766E0,(21[&rate=6.366328553509023E-4]:5.661319384014E-1,28[&rate=6.366328553509023E-4]:5.907894726478E-1)[&rate=6.366328553509023E-4]:4.310058970664E-1)[&rate=6.366328553509023E-4]:1.672399966713E-2,1[&rate=6.366328553509023E-4]:2.522179995184E-1)[&rate=6.366328553509023E-4]:9.849057618957E-2,((11[&rate=6.366328553509023E-4]:4.750145719091E-1,140[&rate=6.366328553509023E-4]:4.558364897174E-1)[&rate=6.366328553509023E-4]:2.014454813042E-1,(23[&rate=6.366328553509023E-4]:5.51310932987E-1,(20[&rate=6.366328553509023E-4]:4.718443363227E-1,25[&rate=6.366328553509023E-4]:4.910224185145E-1)[&rate=6.366328553509023E-4]:7.124741858223E-2)[&rate=6.366328553509023E-4]:2.100806270755E-1)[&rate=6.366328553509023E-4]:3.59180029344E-1)[&rate=6.366328553509023E-4]:3.612264224424E-2)[&rate=6.366328553509023E-4]:4.334321677644E-2)[&rate=6.366328553509023E-4]:1.426453704393E-1,((6[&rate=6.366328553509023E-4]:4.745931197949E-1,(18[&rate=6.366328553509023E-4]:5.234161915017E-1,(15[&rate=6.366328553509023E-4]:2.677579787413E-1,10[&rate=6.366328553509023E-4]:2.294018143578E-1)[&rate=6.366328553509023E-4]:2.474390346781E-1)[&rate=6.366328553509023E-4]:1.419062692331E-2)[&rate=6.366328553509023E-4]:4.513891496311E-1,(((88[&rate=6.366328553509023E-4]:9.799934053893E-2,89[&rate=6.366328553509023E-4]:1.116979706759E-1)[&rate=6.366328553509023E-4]:2.240436939145E-1,((92[&rate=6.366328553509023E-4]:1.064449743131E-1,(91[&rate=6.366328553509023E-4]:7.772353811528E-2,90[&rate=6.366328553509023E-4]:7.772353811528E-2)[&rate=6.366328553509023E-4]:2.872143619783E-2)[&rate=6.366328553509023E-4]:1.281329542461E-1,(87[&rate=6.366328553509023E-4]:2.02965899404E-1,((83[&rate=6.366328553509023E-4]:1.061074713232E-1,86[&rate=6.366328553509023E-4]:1.061074713232E-1)[&rate=6.366328553509023E-4]:3.079620509612E-2,((93[&rate=6.366328553509023E-4]:2.758148532899E-2,84[&rate=6.366328553509023E-4]:1.388285519197E-2)[&rate=6.366328553509023E-4]:5.915006987964E-2,85[&rate=6.366328553509023E-4]:7.303292507161E-2)[&rate=6.366328553509023E-4]:6.387075134766E-2)[&rate=6.366328553509023E-4]:6.606222298469E-2)[&rate=6.366328553509023E-4]:1.79133990182E-2)[&rate=6.366328553509023E-4]:1.011637360313E-1)[&rate=6.366328553509023E-4]:6.31683788802E-1,3[&rate=6.366328553509023E-4]:4.140007958583E-1)[&rate=6.366328553509023E-4]:4.599266790472E-1)[&rate=6.366328553509023E-4]:3.153306864269E-1)[&rate=6.366328553509023E-4]:6.08536346081E-1)[&rate=6.366328553509023E-4]:4.168899048334E-1,147[&rate=6.366328553509023E-4]:2.961575764059E-1)[&rate=6.366328553509023E-4]:1.73348758894E-1)[&rate=6.366328553509023E-4]:4.0837402681E-2)[&rate=6.366328553509023E-4]:3.903949429793E-3)[&rate=6.366328553509023E-4]:2.185773470258E-2,97[&rate=6.366328553509023E-4]:4.076901215668E-1)[&rate=6.366328553509023E-4]:1.391552503897E-2)[&rate=6.366328553509023E-4]:4.336113452171E-2,40[&rate=6.366328553509023E-4]:5.360050324936E-1)[&rate=6.366328553509023E-4]:2.625714411912E-1)[&rate=6.366328553509023E-4]:1.679493222769E-1,(36[&rate=6.366328553509023E-4]:1.006470456048E-1,((35[&rate=6.366328553509023E-4]:2.223246273217E-2,127[&rate=6.366328553509023E-4]:2.589355750403E0)[&rate=6.366328553509023E-4]:2.411154115095E-2,(121[&rate=6.366328553509023E-4]:2.089892630547E0,(((((118[&rate=6.366328553509023E-4]:8.053147022041E-1,69[&rate=6.366328553509023E-4]:8.162736063137E-1)[&rate=6.366328553509023E-4]:3.442162154481E-2,((132[&rate=6.366328553509023E-4]:1.147911451236E-1,(130[&rate=6.366328553509023E-4]:8.915880923401E-2,129[&rate=6.366328553509023E-4]:8.915880923401E-2)[&rate=6.366328553509023E-4]:2.289260986226E-2)[&rate=6.366328553509023E-4]:2.934735035503E-1,131[&rate=6.366328553509023E-4]:4.082646486739E-1)[&rate=6.366328553509023E-4]:2.972250997324E-1)[&rate=6.366328553509023E-4]:5.935093750561E-1,(((62[&rate=6.366328553509023E-4]:3.136440656818E-1,(64[&rate=6.366328553509023E-4]:1.713968919967E-1,60[&rate=6.366328553509023E-4]:2.071196048996E-2)[&rate=6.366328553509023E-4]:1.011512832741E-1)[&rate=6.366328553509023E-4]:6.451503633876E-2,65[&rate=6.366328553509023E-4]:1.863782801029E-1)[&rate=6.366328553509023E-4]:2.316118733183E-1,(61[&rate=6.366328553509023E-4]:1.484876319554E-1,63[&rate=6.366328553509023E-4]:1.073917415443E-1)[&rate=6.366328553509023E-4]:4.612833433836E-1)[&rate=6.366328553509023E-4]:8.23474723466E-1)[&rate=6.366328553509023E-4]:1.224421090591E-2,128[&rate=6.366328553509023E-4]:1.305763882314E0)[&rate=6.366328553509023E-4]:1.477047644044E-1,((44[&rate=6.366328553509023E-4]:5.502801446277E-1,((47[&rate=6.366328553509023E-4]:4.725017588851E-1,(50[&rate=6.366328553509023E-4]:2.506860942398E-1,49[&rate=6.366328553509023E-4]:2.506860942398E-1)[&rate=6.366328553509023E-4]:1.890287793996E-1)[&rate=6.366328553509023E-4]:7.734808497581E-2,(((46[&rate=6.366328553509023E-4]:3.700838167115E-1,43[&rate=6.366328553509023E-4]:3.700838167115E-1)[&rate=6.366328553509023E-4]:4.138980151812E-2,((42[&rate=6.366328553509023E-4]:6.355532170732E-2,48[&rate=6.366328553509023E-4]:1.018066878275E-1)[&rate=6.366328553509023E-4]:2.664792746246E-1,41[&rate=6.366328553509023E-4]:3.245701154576E-1)[&rate=6.366328553509023E-4]:3.225869402904E-2)[&rate=6.366328553509023E-4]:1.003787402186E-1,51[&rate=6.366328553509023E-4]:4.845299540768E-1)[&rate=6.366328553509023E-4]:3.799748541263E-2)[&rate=6.366328553509023E-4]:5.894781640999E-3)[&rate=6.366328553509023E-4]:1.946841932595E-2,45[&rate=6.366328553509023E-4]:5.670163235165E-1)[&rate=6.366328553509023E-4]:1.130561109101E-1)[&rate=6.366328553509023E-4]:3.916370985599E-2)[&rate=6.366328553509023E-4]:8.247877059687E-2)[&rate=6.366328553509023E-4]:7.727699255873E-3)[&rate=6.366328553509023E-4]:2.417826353782E-1)[&rate=6.366328553509023E-4]:2.27101957545E-1,((125[&rate=6.366328553509023E-4]:8.168632635559E-1,(((53[&rate=6.366328553509023E-4]:4.887818499971E-1,((103[&rate=6.366328553509023E-4]:6.406725565682E-1,(29[&rate=6.366328553509023E-4]:6.254142653389E-1,(5[&rate=6.366328553509023E-4]:2.180789439985E-1,12[&rate=6.366328553509023E-4]:2.56435108382E-1)[&rate=6.366328553509023E-4]:2.621298418884E-1)[&rate=6.366328553509023E-4]:2.48135003558E-1)[&rate=6.366328553509023E-4]:1.266704889401E0,52[&rate=6.366328553509023E-4]:2.430837114082E-1)[&rate=6.366328553509023E-4]:2.538948599002E-1)[&rate=6.366328553509023E-4]:1.822880485638E-2,((134[&rate=6.366328553509023E-4]:5.810216523915E-1,133[&rate=6.366328553509023E-4]:6.111586386927E-1)[&rate=6.366328553509023E-4]:7.601093766731E-2,137[&rate=6.366328553509023E-4]:7.282654667711E-1)[&rate=6.366328553509023E-4]:6.019205754617E-1)[&rate=6.366328553509023E-4]:2.226207961498E-1,((73[&rate=6.366328553509023E-4]:6.349252539157E-1,(71[&rate=6.366328553509023E-4]:4.428191864693E-1,((80[&rate=6.366328553509023E-4]:4.773733476041E-2,81[&rate=6.366328553509023E-4]:4.773733476041E-2)[&rate=6.366328553509023E-4]:3.948605716606E-1,((79[&rate=6.366328553509023E-4]:4.035984982926E-1,(82[&rate=6.366328553509023E-4]:1.832109193374E-1,(78[&rate=6.366328553509023E-4]:1.456270081579E-1,72[&rate=6.366328553509023E-4]:1.237091999386E-1)[&rate=6.366328553509023E-4]:2.936473309748E-2)[&rate=6.366328553509023E-4]:2.286067570373E-1)[&rate=6.366328553509023E-4]:4.530473650915E-2,77[&rate=6.366328553509023E-4]:4.845196731579E-1)[&rate=6.366328553509023E-4]:1.913849701493E-3)[&rate=6.366328553509023E-4]:1.939936224001E-2)[&rate=6.366328553509023E-4]:1.236129167616E-1)[&rate=6.366328553509023E-4]:1.154645441498E-1,(75[&rate=6.366328553509023E-4]:5.583546301135E-1,(76[&rate=6.366328553509023E-4]:5.055217637595E-1,(74[&rate=6.366328553509023E-4]:4.9797730436E-1,70[&rate=6.366328553509023E-4]:4.596211399765E-1)[&rate=6.366328553509023E-4]:7.544459399503E-3)[&rate=6.366328553509023E-4]:5.283286635395E-2)[&rate=6.366328553509023E-4]:1.92035167952E-1)[&rate=6.366328553509023E-4]:7.257047115499E-1)[&rate=6.366328553509023E-4]:2.976143262138E-1)[&rate=6.366328553509023E-4]:1.240563119483E-1,((57[&rate=6.366328553509023E-4]:3.105195705879E-1,(54[&rate=6.366328553509023E-4]:2.105770942308E-1,((59[&rate=6.366328553509023E-4]:1.407664847882E-1,(37[&rate=6.366328553509023E-4]:1.460715289363E-1,58[&rate=6.366328553509023E-4]:1.269458458762E-1)[&rate=6.366328553509023E-4]:3.294632197209E-2)[&rate=6.366328553509023E-4]:5.722131003844E-2,(55[&rate=6.366328553509023E-4]:1.19780281611E-1,56[&rate=6.366328553509023E-4]:1.19780281611E-1)[&rate=6.366328553509023E-4]:7.001079190403E-2)[&rate=6.366328553509023E-4]:5.084066552437E-2)[&rate=6.366328553509023E-4]:5.895886979974E-2)[&rate=6.366328553509023E-4]:2.334482976825E-1,68[&rate=6.366328553509023E-4]:4.920552999643E-1)[&rate=6.366328553509023E-4]:2.821976088731E-1)[&rate=6.366328553509023E-4]:2.964240249971E-1)[&rate=6.366328553509023E-4]:1.62829952131E-1,(((((((138[&rate=6.366328553509023E-4]:1.583612551475E-1,136[&rate=6.366328553509023E-4]:2.685440583229E-2)[&rate=6.366328553509023E-4]:4.21609906562E-1,135[&rate=6.366328553509023E-4]:3.799711617095E-1)[&rate=6.366328553509023E-4]:5.353626288803E-1,120[&rate=6.366328553509023E-4]:1.16738858511E0)[&rate=6.366328553509023E-4]:1.836340828735E-1,119[&rate=6.366328553509023E-4]:1.446913078943E0)[&rate=6.366328553509023E-4]:1.592516540057E-1,126[&rate=6.366328553509023E-4]:8.204622103046E-1)[&rate=6.366328553509023E-4]:5.301019748826E-1,66[&rate=6.366328553509023E-4]:1.033899955022E-1)[&rate=6.366328553509023E-4]:1.136050527336E-1,(67[&rate=6.366328553509023E-4]:1.703671530075E-1,((124[&rate=6.366328553509023E-4]:2.036144636454E-1,123[&rate=6.366328553509023E-4]:2.063467040825E-1)[&rate=6.366328553509023E-4]:9.064317827411E-2,122[&rate=6.366328553509023E-4]:2.969898823567E-1)[&rate=6.366328553509023E-4]:3.746498209915E-1)[&rate=6.366328553509023E-4]:4.662789522833E-2)[&rate=6.366328553509023E-4]:4.687911999574E-1)[&rate=6.366328553509023E-4]:1.979895117449E-1)[&rate=6.366328553509023E-4]:2.234682093098E-3,34[&rate=6.366328553509023E-4]:2.29967434011E-2)[&rate=6.366328553509023E-4]:1.349654871881E-2,32[&rate=6.366328553509023E-4]:1.457548390083E-2);
tree STATE_71190000 [&joint=-20988.694822557187,lnP=-20988.694822557187] = [&R] ((((((125[&rate=5.526770940622181E-4]:7.960895384168E-1,(((((82[&rate=5.526770940622181E-4]:4.111028979964E-1,(71[&rate=5.526770940622181E-4]:3.233360276754E-1,(79[&rate=5.526770940622181E-4]:3.381002641727E-1,(78[&rate=5.526770940622181E-4]:1.122787000375E-1,72[&rate=5.526770940622181E-4]:9.036089181822E-2)[&rate=5.526770940622181E-4]:2.258215641351E-1)[&rate=5.526770940622181E-4]:1.263302377677E-2)[&rate=5.526770940622181E-4]:5.215043196487E-2)[&rate=5.526770940622181E-4]:9.327049298597E-2,77[&rate=5.526770940622181E-4]:5.317706512564E-1)[&rate=5.526770940622181E-4]:2.878020420873E-2,(73[&rate=5.526770940622181E-4]:5.616012854996E-1,(80[&rate=5.526770940622181E-4]:1.104305849519E-1,81[&rate=5.526770940622181E-4]:1.104305849519E-1)[&rate=5.526770940622181E-4]:4.018556320546E-1)[&rate=5.526770940622181E-4]:4.429022020196E-3)[&rate=5.526770940622181E-4]:2.029833510344E-1,((76[&rate=5.526770940622181E-4]:3.480845465561E-1,(75[&rate=5.526770940622181E-4]:3.063980047504E-1,70[&rate=5.526770940622181E-4]:2.68041840367E-1)[&rate=5.526770940622181E-4]:4.168654180565E-2)[&rate=5.526770940622181E-4]:4.999896939918E-2,74[&rate=5.526770940622181E-4]:3.980835159553E-1)[&rate=5.526770940622181E-4]:3.709301425989E-1)[&rate=5.526770940622181E-4]:6.322580732645E-1,((((103[&rate=5.526770940622181E-4]:3.563265716569E-1,(29[&rate=5.526770940622181E-4]:2.671061615922E-1,(5[&rate=5.526770940622181E-4]:3.075724754855E-2,12[&rate=5.526770940622181E-4]:6.911341193201E-2)[&rate=5.526770940622181E-4]:9.114343459163E-2)[&rate=5.526770940622181E-4]:3.220971223935E-1)[&rate=5.526770940622181E-4]:1.224393108193E0,(134[&rate=5.526770940622181E-4]:4.108794839156E-1,(137[&rate=5.526770940622181E-4]:4.36848847719E-1,133[&rate=5.526770940622181E-4]:3.95752957308E-1)[&rate=5.526770940622181E-4]:4.526351290875E-2)[&rate=5.526770940622181E-4]:2.49292250729E-1)[&rate=5.526770940622181E-4]:4.607831921853E-1,52[&rate=5.526770940622181E-4]:3.772091374742E-1)[&rate=5.526770940622181E-4]:2.234417580291E-1,53[&rate=5.526770940622181E-4]:5.924541741919E-1)[&rate=5.526770940622181E-4]:6.235449901462E-2)[&rate=5.526770940622181E-4]:3.516633788715E-1)[&rate=5.526770940622181E-4]:3.457591817294E-1,(((((55[&rate=5.526770940622181E-4]:1.664984472317E-1,56[&rate=5.526770940622181E-4]:1.664984472317E-1)[&rate=5.526770940622181E-4]:8.832488177595E-2,(57[&rate=5.526770940622181E-4]:1.773879309699E-1,37[&rate=5.526770940622181E-4]:2.12907056653E-1)[&rate=5.526770940622181E-4]:8.836435978652E-2)[&rate=5.526770940622181E-4]:1.685325229354E-2,(58[&rate=5.526770940622181E-4]:1.643018902916E-1,54[&rate=5.526770940622181E-4]:1.069248411113E-1)[&rate=5.526770940622181E-4]:1.346970953813E-1)[&rate=5.526770940622181E-4]:1.073585923283E-2,59[&rate=5.526770940622181E-4]:2.906091618456E-1)[&rate=5.526770940622181E-4]:2.298795171512E-1,68[&rate=5.526770940622181E-4]:4.713083511279E-1)[&rate=5.526770940622181E-4]:5.038737023516E-1)[&rate=5.526770940622181E-4]:3.137136695116E-1,((38[&rate=5.526770940622181E-4]:6.51703071113E-1,(((147[&rate=5.526770940622181E-4]:6.576639078125E-1,(101[&rate=5.526770940622181E-4]:5.211099675414E-1,(((((88[&rate=5.526770940622181E-4]:9.41810003598E-2,89[&rate=5.526770940622181E-4]:1.078796304968E-1)[&rate=5.526770940622181E-4]:2.442598614525E-1,(((92[&rate=5.526770940622181E-4]:1.913963843148E-1,(91[&rate=5.526770940622181E-4]:6.874524757735E-2,90[&rate=5.526770940622181E-4]:6.874524757735E-2)[&rate=5.526770940622181E-4]:1.226511367374E-1)[&rate=5.526770940622181E-4]:1.051342436831E-1,87[&rate=5.526770940622181E-4]:2.828319978609E-1)[&rate=5.526770940622181E-4]:2.840414485658E-2,(83[&rate=5.526770940622181E-4]:2.335513524882E-1,((84[&rate=5.526770940622181E-4]:7.27322525469E-2,93[&rate=5.526770940622181E-4]:8.643088268391E-2)[&rate=5.526770940622181E-4]:8.517559988138E-2,(86[&rate=5.526770940622181E-4]:3.469637368984E-2,85[&rate=5.526770940622181E-4]:3.469637368984E-2)[&rate=5.526770940622181E-4]:1.232114787384E-1)[&rate=5.526770940622181E-4]:7.564350005996E-2)[&rate=5.526770940622181E-4]:7.768479022921E-2)[&rate=5.526770940622181E-4]:2.720471909487E-2)[&rate=5.526770940622181E-4]:9.390964799646E-1,3[&rate=5.526770940622181E-4]:7.378113143798E-1)[&rate=5.526770940622181E-4]:1.544542397401E-1,(18[&rate=5.526770940622181E-4]:7.439552353756E-1,(6[&rate=5.526770940622181E-4]:6.680339794116E-1,(15[&rate=5.526770940622181E-4]:6.493626180744E-1,10[&rate=5.526770940622181E-4]:6.110064536909E-1)[&rate=5.526770940622181E-4]:7.346588188508E-2)[&rate=5.526770940622181E-4]:1.290755733387E-2)[&rate=5.526770940622181E-4]:2.633788118948E-1)[&rate=5.526770940622181E-4]:4.759493348639E-1,(((((23[&rate=5.526770940622181E-4]:8.356064376609E-1,(20[&rate=5.526770940622181E-4]:6.083321359808E-1,25[&rate=5.526770940622181E-4]:6.275102181725E-1)[&rate=5.526770940622181E-4]:2.190551235981E-1)[&rate=5.526770940622181E-4]:9.161847703903E-2,(140[&rate=5.526770940622181E-4]:6.251600045116E-1,11[&rate=5.526770940622181E-4]:6.443380867034E-1)[&rate=5.526770940622181E-4]:1.979553211473E-1)[&rate=5.526770940622181E-4]:4.602495655643E-1,102[&rate=5.526770940622181E-4]:2.367895487575E-1)[&rate=5.526770940622181E-4]:6.445123967987E-3,((1[&rate=5.526770940622181E-4]:3.994244883832E-2,(21[&rate=5.526770940622181E-4]:6.22943471019E-1,28[&rate=5.526770940622181E-4]:6.476010052655E-1)[&rate=5.526770940622181E-4]:1.786428134358E-1)[&rate=5.526770940622181E-4]:7.901482113587E-2,24[&rate=5.526770940622181E-4]:8.997791877824E-1)[&rate=5.526770940622181E-4]:5.050993205594E-1)[&rate=5.526770940622181E-4]:7.015782281666E-2,((142[&rate=5.526770940622181E-4]:7.234163696081E-1,(141[&rate=5.526770940622181E-4]:2.728600951969E-1,(144[&rate=5.526770940622181E-4]:1.987743399259E-1,145[&rate=5.526770940622181E-4]:2.042537919808E-1)[&rate=5.526770940622181E-4]:7.134602924362E-2)[&rate=5.526770940622181E-4]:4.478165483837E-1)[&rate=5.526770940622181E-4]:8.150489261486E-1,((((115[&rate=5.526770940622181E-4]:7.049580000129E-1,((108[&rate=5.526770940622181E-4]:1.61204854534E-1,107[&rate=5.526770940622181E-4]:1.639445805614E-1)[&rate=5.526770940622181E-4]:5.343597303619E-1,(109[&rate=5.526770940622181E-4]:6.081370096648E-1,(114[&rate=5.526770940622181E-4]:4.540048269995E-1,112[&rate=5.526770940622181E-4]:5.361966078214E-1)[&rate=5.526770940622181E-4]:7.468012787078E-2)[&rate=5.526770940622181E-4]:1.093453834502E-1)[&rate=5.526770940622181E-4]:6.692766169239E-2)[&rate=5.526770940622181E-4]:9.749138321793E-2,(19[&rate=5.526770940622181E-4]:8.760555012836E-1,13[&rate=5.526770940622181E-4]:8.376993368999E-1)[&rate=5.526770940622181E-4]:4.694182715273E-2)[&rate=5.526770940622181E-4]:1.19794158196E-1,((148[&rate=5.526770940622181E-4]:4.206159295135E-1,143[&rate=5.526770940622181E-4]:4.178762034861E-1)[&rate=5.526770940622181E-4]:3.78734033545E-1,(((104[&rate=5.526770940622181E-4]:4.394565440314E-1,106[&rate=5.526770940622181E-4]:4.394565440314E-1)[&rate=5.526770940622181E-4]:7.361032834965E-2,(139[&rate=5.526770940622181E-4]:6.536618582583E-1,111[&rate=5.526770940622181E-4]:4.783193925049E-1)[&rate=5.526770940622181E-4]:5.118583604052E-2)[&rate=5.526770940622181E-4]:2.498541527227E-1,116[&rate=5.526770940622181E-4]:7.02647052501E-1)[&rate=5.526770940622181E-4]:5.834674617385E-2)[&rate=5.526770940622181E-4]:1.61249742752E-1)[&rate=5.526770940622181E-4]:6.121957018665E-2,((((17[&rate=5.526770940622181E-4]:3.270610833732E-1,14[&rate=5.526770940622181E-4]:2.887049189895E-1)[&rate=5.526770940622181E-4]:2.579465931069E-1,(4[&rate=5.526770940622181E-4]:3.647673036724E-1,30[&rate=5.526770940622181E-4]:5.373700433984E-1)[&rate=5.526770940622181E-4]:1.243499618489E-1)[&rate=5.526770940622181E-4]:1.974359358032E-1,9[&rate=5.526770940622181E-4]:7.358682698176E-1)[&rate=5.526770940622181E-4]:9.127067286389E-2,((110[&rate=5.526770940622181E-4]:6.269479587344E-1,(117[&rate=5.526770940622181E-4]:5.439583413554E-1,105[&rate=5.526770940622181E-4]:5.138213550541E-1)[&rate=5.526770940622181E-4]:9.120879546121E-2)[&rate=5.526770940622181E-4]:1.81094718217E-1,113[&rate=5.526770940622181E-4]:8.13522129006E-1)[&rate=5.526770940622181E-4]:2.183599175754E-2)[&rate=5.526770940622181E-4]:2.302967716717E-1)[&rate=5.526770940622181E-4]:3.002076635952E-1)[&rate=5.526770940622181E-4]:2.150254225121E-2)[&rate=5.526770940622181E-4]:5.756211946899E-2)[&rate=5.526770940622181E-4]:1.556348045852E-1)[&rate=5.526770940622181E-4]:1.052341050085E0)[&rate=5.526770940622181E-4]:2.126637922456E-2,(((16[&rate=5.526770940622181E-4]:2.315256951486E0,((26[&rate=5.526770940622181E-4]:8.752097751338E-1,(7[&rate=5.526770940622181E-4]:1.122388473631E-1,8[&rate=5.526770940622181E-4]:1.122388473631E-1)[&rate=5.526770940622181E-4]:6.561216127021E-1)[&rate=5.526770940622181E-4]:6.968870823028E-2,((22[&rate=5.526770940622181E-4]:1.467125388972E-1,27[&rate=5.526770940622181E-4]:1.631508950616E-1)[&rate=5.526770940622181E-4]:6.291654378351E-1,(2[&rate=5.526770940622181E-4]:5.32724378924E-1,31[&rate=5.526770940622181E-4]:7.601216391981E-1)[&rate=5.526770940622181E-4]:7.05508580822E-2)[&rate=5.526770940622181E-4]:1.580616025222E-1)[&rate=5.526770940622181E-4]:1.42515298867E0)[&rate=5.526770940622181E-4]:1.816489945709E-1,(146[&rate=5.526770940622181E-4]:4.738839018643E-1,(97[&rate=5.526770940622181E-4]:2.079265708163E-1,39[&rate=5.526770940622181E-4]:2.789648221825E-1)[&rate=5.526770940622181E-4]:7.470050044694E-2)[&rate=5.526770940622181E-4]:5.774769731056E-2)[&rate=5.526770940622181E-4]:1.926560025746E-1,40[&rate=5.526770940622181E-4]:6.040690225145E-1)[&rate=5.526770940622181E-4]:1.748421534222E-2)[&rate=5.526770940622181E-4]:4.684521903673E-2,((98[&rate=5.526770940622181E-4]:4.97941135402E-1,((94[&rate=5.526770940622181E-4]:1.899863146444E-1,100[&rate=5.526770940622181E-4]:1.899863146444E-1)[&rate=5.526770940622181E-4]:4.811738618141E-2,95[&rate=5.526770940622181E-4]:3.228031543779E-1)[&rate=5.526770940622181E-4]:1.860669427728E-1)[&rate=5.526770940622181E-4]:1.484943521434E-1,(96[&rate=5.526770940622181E-4]:5.07732316118E-1,99[&rate=5.526770940622181E-4]:5.432514418009E-1)[&rate=5.526770940622181E-4]:1.250419692417E-1)[&rate=5.526770940622181E-4]:1.503782698944E-1)[&rate=5.526770940622181E-4]:5.16106251486E-2)[&rate=5.526770940622181E-4]:4.293460188272E-1,(((35[&rate=5.526770940622181E-4]:1.83019452541E-3,(121[&rate=5.526770940622181E-4]:2.087818894875E0,127[&rate=5.526770940622181E-4]:2.528914785286E0)[&rate=5.526770940622181E-4]:4.003869691057E-2)[&rate=5.526770940622181E-4]:3.190931788235E-1,36[&rate=5.526770940622181E-4]:3.674987158147E-1)[&rate=5.526770940622181E-4]:1.225973683648E-2,((128[&rate=5.526770940622181E-4]:1.498258076268E0,((69[&rate=5.526770940622181E-4]:9.262900895356E-1,((132[&rate=5.526770940622181E-4]:1.93015774462E-1,((130[&rate=5.526770940622181E-4]:9.845777319257E-2,131[&rate=5.526770940622181E-4]:1.011974992199E-1)[&rate=5.526770940622181E-4]:8.165454475713E-2,129[&rate=5.526770940622181E-4]:1.801123179497E-1)[&rate=5.526770940622181E-4]:1.016373048495E-2)[&rate=5.526770940622181E-4]:3.388110339299E-1,118[&rate=5.526770940622181E-4]:6.660733837345E-1)[&rate=5.526770940622181E-4]:2.492578016915E-1)[&rate=5.526770940622181E-4]:6.842040036579E-1,((65[&rate=5.526770940622181E-4]:2.698089688131E-1,((62[&rate=5.526770940622181E-4]:2.683994284368E-1,60[&rate=5.526770940622181E-4]:7.661860651909E-2)[&rate=5.526770940622181E-4]:1.295839655115E-2,64[&rate=5.526770940622181E-4]:2.402619345769E-1)[&rate=5.526770940622181E-4]:1.802319657428E-1)[&rate=5.526770940622181E-4]:1.144614061944E-1,(61[&rate=5.526770940622181E-4]:5.749834832061E-2,63[&rate=5.526770940622181E-4]:1.640245790957E-2)[&rate=5.526770940622181E-4]:5.185528486045E-1)[&rate=5.526770940622181E-4]:1.023483992159E0)[&rate=5.526770940622181E-4]:3.844891458103E-2)[&rate=5.526770940622181E-4]:3.258803769135E-1,(((50[&rate=5.526770940622181E-4]:3.940252868187E-1,49[&rate=5.526770940622181E-4]:3.940252868187E-1)[&rate=5.526770940622181E-4]:3.248640866373E-1,((46[&rate=5.526770940622181E-4]:5.122283349995E-1,(((48[&rate=5.526770940622181E-4]:2.746342501855E-1,41[&rate=5.526770940622181E-4]:2.30918403191E-1)[&rate=5.526770940622181E-4]:1.479724981072E-2,42[&rate=5.526770940622181E-4]:2.51180133876E-1)[&rate=5.526770940622181E-4]:1.504387289482E-1,43[&rate=5.526770940622181E-4]:4.507991906929E-1)[&rate=5.526770940622181E-4]:6.14291443066E-2)[&rate=5.526770940622181E-4]:1.5906329917E-1,(51[&rate=5.526770940622181E-4]:5.193356113864E-1,(44[&rate=5.526770940622181E-4]:3.448486508157E-1,47[&rate=5.526770940622181E-4]:3.5031313169E-1)[&rate=5.526770940622181E-4]:1.963448840679E-1)[&rate=5.526770940622181E-4]:1.246336184117E-1)[&rate=5.526770940622181E-4]:8.038462453216E-2)[&rate=5.526770940622181E-4]:1.730552511474E-1,45[&rate=5.526770940622181E-4]:9.165347885377E-1)[&rate=5.526770940622181E-4]:1.342074523521E-1)[&rate=5.526770940622181E-4]:3.781178029196E-2)[&rate=5.526770940622181E-4]:1.455005332393E-1)[&rate=5.526770940622181E-4]:2.624914417941E-1)[&rate=5.526770940622181E-4]:1.460462873102E-1,32[&rate=5.526770940622181E-4]:2.289865679787E-3)[&rate=5.526770940622181E-4]:7.384251915999E-2,((66[&rate=5.526770940622181E-4]:6.196263382329E-1,((67[&rate=5.526770940622181E-4]:4.069348322373E-1,((123[&rate=5.526770940622181E-4]:3.68121950588E-2,124[&rate=5.526770940622181E-4]:3.407995462167E-2)[&rate=5.526770940622181E-4]:3.387371628394E-1,122[&rate=5.526770940622181E-4]:3.755493578982E-1)[&rate=5.526770940622181E-4]:5.326580246798E-1)[&rate=5.526770940622181E-4]:1.334141375247E-1,(((135[&rate=5.526770940622181E-4]:4.515957948776E-1,(138[&rate=5.526770940622181E-4]:1.702832104358E-1,136[&rate=5.526770940622181E-4]:3.877636112062E-2)[&rate=5.526770940622181E-4]:4.813125844418E-1)[&rate=5.526770940622181E-4]:2.21989763734E-1,(119[&rate=5.526770940622181E-4]:5.48051932375E-1,120[&rate=5.526770940622181E-4]:4.521615214162E-1)[&rate=5.526770940622181E-4]:4.73478831716E-1)[&rate=5.526770940622181E-4]:8.822389732206E-1,126[&rate=5.526770940622181E-4]:1.118067214668E0)[&rate=5.526770940622181E-4]:6.694559447792E-1)[&rate=5.526770940622181E-4]:7.927736847091E-2)[&rate=5.526770940622181E-4]:2.959009281497E-1,34[&rate=5.526770940622181E-4]:5.251356775256E-2)[&rate=5.526770940622181E-4]:4.55366253063E-2)[&rate=5.526770940622181E-4]:1.0229544424E-1,33[&rate=5.526770940622181E-4]:1.839072811345E-1);
tree STATE_71280000 [&joint=-20958.991934949856,lnP=-20958.991934949856] = [&R] (((34[&rate=5.463037238525898E-4]:8.370341367081E-2,(((125[&rate=5.463037238525898E-4]:7.873380700025E-1,((((134[&rate=5.463037238525898E-4]:4.590929560775E-1,137[&rate=5.463037238525898E-4]:5.303258327897E-1)[&rate=5.463037238525898E-4]:2.481523127253E-1,133[&rate=5.463037238525898E-4]:7.37382255104E-1)[&rate=5.463037238525898E-4]:8.058799581286E-1,((((73[&rate=5.463037238525898E-4]:3.938240407466E-1,(80[&rate=5.463037238525898E-4]:1.340952670872E-1,81[&rate=5.463037238525898E-4]:1.340952670872E-1)[&rate=5.463037238525898E-4]:2.104137051664E-1)[&rate=5.463037238525898E-4]:8.710506475321E-3,(71[&rate=5.463037238525898E-4]:3.077647605366E-1,77[&rate=5.463037238525898E-4]:3.707784591667E-1)[&rate=5.463037238525898E-4]:2.627663600052E-2)[&rate=5.463037238525898E-4]:5.452042354529E-2,((79[&rate=5.463037238525898E-4]:3.158694864825E-1,(72[&rate=5.463037238525898E-4]:4.132648760943E-3,78[&rate=5.463037238525898E-4]:2.605045698026E-2)[&rate=5.463037238525898E-4]:2.898190295022E-1)[&rate=5.463037238525898E-4]:8.544172399028E-2,82[&rate=5.463037238525898E-4]:4.095303885549E-1)[&rate=5.463037238525898E-4]:1.464786988363E-2)[&rate=5.463037238525898E-4]:9.342768459967E-2,((76[&rate=5.463037238525898E-4]:3.763948207134E-1,(70[&rate=5.463037238525898E-4]:2.27185969273E-1,74[&rate=5.463037238525898E-4]:2.655421336564E-1)[&rate=5.463037238525898E-4]:1.108526870569E-1)[&rate=5.463037238525898E-4]:1.124215915199E-2,75[&rate=5.463037238525898E-4]:3.876369798654E-1)[&rate=5.463037238525898E-4]:1.628456755015E-1)[&rate=5.463037238525898E-4]:9.571631195096E-1)[&rate=5.463037238525898E-4]:1.673829388541E-2,(((103[&rate=5.463037238525898E-4]:5.944716879562E-1,(29[&rate=5.463037238525898E-4]:6.683964029344E-1,(5[&rate=5.463037238525898E-4]:2.781553469331E-1,12[&rate=5.463037238525898E-4]:3.165115113165E-1)[&rate=5.463037238525898E-4]:2.450355765493E-1)[&rate=5.463037238525898E-4]:1.589519973506E-1)[&rate=5.463037238525898E-4]:1.631635633153E0,52[&rate=5.463037238525898E-4]:5.618135865486E-1)[&rate=5.463037238525898E-4]:2.417254422957E-2,53[&rate=5.463037238525898E-4]:5.777894094668E-1)[&rate=5.463037238525898E-4]:2.00131600683E-1)[&rate=5.463037238525898E-4]:2.197995735139E-1)[&rate=5.463037238525898E-4]:1.207278392837E-1,((((58[&rate=5.463037238525898E-4]:3.139564678308E-1,(55[&rate=5.463037238525898E-4]:1.547106045751E-1,56[&rate=5.463037238525898E-4]:1.547106045751E-1)[&rate=5.463037238525898E-4]:1.31923458884E-1)[&rate=5.463037238525898E-4]:3.580323699667E-2,(54[&rate=5.463037238525898E-4]:2.530538752749E-1,(57[&rate=5.463037238525898E-4]:2.869996692086E-1,37[&rate=5.463037238525898E-4]:3.225187948917E-1)[&rate=5.463037238525898E-4]:7.037812623674E-3)[&rate=5.463037238525898E-4]:3.932878037225E-2)[&rate=5.463037238525898E-4]:6.206724506761E-2,59[&rate=5.463037238525898E-4]:3.92701266835E-1)[&rate=5.463037238525898E-4]:5.533094178618E-2,68[&rate=5.463037238525898E-4]:3.988518807522E-1)[&rate=5.463037238525898E-4]:3.425473618673E-1)[&rate=5.463037238525898E-4]:6.969540064179E-1,32[&rate=5.463037238525898E-4]:5.701104415961E-3)[&rate=5.463037238525898E-4]:5.608450103576E-2)[&rate=5.463037238525898E-4]:2.041223899795E-2,((((((120[&rate=5.463037238525898E-4]:9.842086997538E-1,((138[&rate=5.463037238525898E-4]:4.768168023519E-1,136[&rate=5.463037238525898E-4]:3.453099530367E-1)[&rate=5.463037238525898E-4]:2.052490142794E-1,135[&rate=5.463037238525898E-4]:4.820658166313E-1)[&rate=5.463037238525898E-4]:2.500880886019E-1)[&rate=5.463037238525898E-4]:9.66634065271E-2,119[&rate=5.463037238525898E-4]:1.17676251724E0)[&rate=5.463037238525898E-4]:5.43573463719E-1,126[&rate=5.463037238525898E-4]:9.34633458315E-1)[&rate=5.463037238525898E-4]:6.062974813602E-1,(67[&rate=5.463037238525898E-4]:1.909035651817E-1,((123[&rate=5.463037238525898E-4]:7.390538340936E-3,124[&rate=5.463037238525898E-4]:4.65829790381E-3)[&rate=5.463037238525898E-4]:3.973422979004E-1,122[&rate=5.463037238525898E-4]:4.047328362414E-1)[&rate=5.463037238525898E-4]:2.87443279281E-1)[&rate=5.463037238525898E-4]:1.028531848085E-1)[&rate=5.463037238525898E-4]:8.134504705908E-2,66[&rate=5.463037238525898E-4]:3.751017970493E-1)[&rate=5.463037238525898E-4]:3.576082730655E-1,((38[&rate=5.463037238525898E-4]:7.88785660576E-1,(((40[&rate=5.463037238525898E-4]:4.204245392477E-1,((((22[&rate=5.463037238525898E-4]:3.522929983951E-1,27[&rate=5.463037238525898E-4]:3.687313545595E-1)[&rate=5.463037238525898E-4]:2.71267543775E-1,(31[&rate=5.463037238525898E-4]:5.414836023171E-1,(26[&rate=5.463037238525898E-4]:4.071161005528E-1,(7[&rate=5.463037238525898E-4]:8.104328688017E-2,8[&rate=5.463037238525898E-4]:8.104328688017E-2)[&rate=5.463037238525898E-4]:2.192234986041E-1)[&rate=5.463037238525898E-4]:9.053188532591E-2)[&rate=5.463037238525898E-4]:1.36871460401E-1)[&rate=5.463037238525898E-4]:1.786763124898E-1,2[&rate=5.463037238525898E-4]:6.296341149338E-1)[&rate=5.463037238525898E-4]:1.72403777742E0,(16[&rate=5.463037238525898E-4]:2.482241469279E0,(39[&rate=5.463037238525898E-4]:2.548286717333E-1,146[&rate=5.463037238525898E-4]:3.750472509682E-1)[&rate=5.463037238525898E-4]:1.419198714284E-1)[&rate=5.463037238525898E-4]:1.975463627124E-4)[&rate=5.463037238525898E-4]:2.347844972324E-2)[&rate=5.463037238525898E-4]:8.087636189829E-2,(((((101[&rate=5.463037238525898E-4]:7.446421034667E-1,((((15[&rate=5.463037238525898E-4]:3.286757079717E-1,10[&rate=5.463037238525898E-4]:2.903195435882E-1)[&rate=5.463037238525898E-4]:3.23195354144E-1,(6[&rate=5.463037238525898E-4]:5.425145337575E-1,18[&rate=5.463037238525898E-4]:6.055282323877E-1)[&rate=5.463037238525898E-4]:5.456200781035E-2)[&rate=5.463037238525898E-4]:9.036326580226E-2,(3[&rate=5.463037238525898E-4]:5.23863041757E-1,(((88[&rate=5.463037238525898E-4]:1.06890186632E-1,89[&rate=5.463037238525898E-4]:1.20588816769E-1)[&rate=5.463037238525898E-4]:2.067753750831E-1,(83[&rate=5.463037238525898E-4]:1.719884484356E-1,(86[&rate=5.463037238525898E-4]:7.971000250036E-2,85[&rate=5.463037238525898E-4]:7.971000250036E-2)[&rate=5.463037238525898E-4]:9.227844593529E-2)[&rate=5.463037238525898E-4]:1.416771132794E-1)[&rate=5.463037238525898E-4]:1.700649437903E-1,(((91[&rate=5.463037238525898E-4]:8.632232891678E-2,90[&rate=5.463037238525898E-4]:8.632232891678E-2)[&rate=5.463037238525898E-4]:6.307941023394E-2,92[&rate=5.463037238525898E-4]:1.494017391507E-1)[&rate=5.463037238525898E-4]:7.056449197149E-2,((93[&rate=5.463037238525898E-4]:2.444216401826E-2,84[&rate=5.463037238525898E-4]:1.074353388124E-2)[&rate=5.463037238525898E-4]:8.751524144603E-2,87[&rate=5.463037238525898E-4]:9.825877532727E-2)[&rate=5.463037238525898E-4]:1.080088256579E-1)[&rate=5.463037238525898E-4]:2.774629045202E-1)[&rate=5.463037238525898E-4]:5.798585636487E-1)[&rate=5.463037238525898E-4]:1.115219710927E-1)[&rate=5.463037238525898E-4]:5.446221151446E-1,(((((107[&rate=5.463037238525898E-4]:5.805775468481E-1,((109[&rate=5.463037238525898E-4]:5.242392868541E-1,(112[&rate=5.463037238525898E-4]:2.311500658E-1,114[&rate=5.463037238525898E-4]:1.489582849782E-1)[&rate=5.463037238525898E-4]:2.958289470814E-1)[&rate=5.463037238525898E-4]:6.807848099065E-2,108[&rate=5.463037238525898E-4]:5.703999596256E-1)[&rate=5.463037238525898E-4]:7.437861195155E-3)[&rate=5.463037238525898E-4]:2.893662807202E-1,((19[&rate=5.463037238525898E-4]:5.813709325629E-1,13[&rate=5.463037238525898E-4]:5.430147681792E-1)[&rate=5.463037238525898E-4]:2.116423358355E-1,115[&rate=5.463037238525898E-4]:6.724653231928E-1)[&rate=5.463037238525898E-4]:1.372045317728E-1)[&rate=5.463037238525898E-4]:3.115141758441E-2,(((148[&rate=5.463037238525898E-4]:2.66258704682E-1,143[&rate=5.463037238525898E-4]:2.635189786546E-1)[&rate=5.463037238525898E-4]:4.14804493089E-1,((111[&rate=5.463037238525898E-4]:6.303046007429E-3,139[&rate=5.463037238525898E-4]:1.816455117608E-1)[&rate=5.463037238525898E-4]:3.653970343389E-1,(104[&rate=5.463037238525898E-4]:2.274837347962E-2,106[&rate=5.463037238525898E-4]:2.274837347962E-2)[&rate=5.463037238525898E-4]:3.325133507023E-1)[&rate=5.463037238525898E-4]:3.477192818081E-1)[&rate=5.463037238525898E-4]:1.681835740333E-1,116[&rate=5.463037238525898E-4]:8.108906074206E-1)[&rate=5.463037238525898E-4]:2.993066512945E-2)[&rate=5.463037238525898E-4]:2.010905609315E-1,(((105[&rate=5.463037238525898E-4]:5.469856973745E-1,110[&rate=5.463037238525898E-4]:5.689035055936E-1)[&rate=5.463037238525898E-4]:1.952348703689E-1,113[&rate=5.463037238525898E-4]:7.696178280172E-1)[&rate=5.463037238525898E-4]:3.221343405559E-3,(((9[&rate=5.463037238525898E-4]:4.901343995442E-1,117[&rate=5.463037238525898E-4]:5.010933036538E-1)[&rate=5.463037238525898E-4]:1.649445398269E-1,(4[&rate=5.463037238525898E-4]:2.372240574872E-1,30[&rate=5.463037238525898E-4]:4.098267972132E-1)[&rate=5.463037238525898E-4]:3.685398133907E-1)[&rate=5.463037238525898E-4]:6.379560478401E-2,(17[&rate=5.463037238525898E-4]:3.768272838463E-1,14[&rate=5.463037238525898E-4]:3.384711194626E-1)[&rate=5.463037238525898E-4]:3.886226027745E-1)[&rate=5.463037238525898E-4]:4.574544918563E-2)[&rate=5.463037238525898E-4]:3.512644428806E-1)[&rate=5.463037238525898E-4]:3.839376596012E-2,((142[&rate=5.463037238525898E-4]:4.783544219678E-1,((141[&rate=5.463037238525898E-4]:6.483040585332E-2,145[&rate=5.463037238525898E-4]:6.757013188091E-2)[&rate=5.463037238525898E-4]:3.109471739121E-1,144[&rate=5.463037238525898E-4]:3.730378537381E-1)[&rate=5.463037238525898E-4]:9.983711617477E-2)[&rate=5.463037238525898E-4]:8.451745820565E-1,(((1[&rate=5.463037238525898E-4]:1.477401229586E-1,(21[&rate=5.463037238525898E-4]:8.061436186836E-1,28[&rate=5.463037238525898E-4]:8.3080115293E-1)[&rate=5.463037238525898E-4]:1.032403398916E-1)[&rate=5.463037238525898E-4]:2.699557612184E-2,24[&rate=5.463037238525898E-4]:9.555576168887E-1)[&rate=5.463037238525898E-4]:2.132840914882E-1,(102[&rate=5.463037238525898E-4]:5.863074898731E-3,((140[&rate=5.463037238525898E-4]:4.060386424549E-1,11[&rate=5.463037238525898E-4]:4.252167246466E-1)[&rate=5.463037238525898E-4]:1.055123957012E-1,(23[&rate=5.463037238525898E-4]:4.088532122466E-1,(25[&rate=5.463037238525898E-4]:3.767098434078E-1,20[&rate=5.463037238525898E-4]:3.57531761216E-1)[&rate=5.463037238525898E-4]:4.31022729485E-2)[&rate=5.463037238525898E-4]:2.068074149504E-1)[&rate=5.463037238525898E-4]:5.408873792084E-1)[&rate=5.463037238525898E-4]:1.334797861784E-3)[&rate=5.463037238525898E-4]:6.975578879797E-2)[&rate=5.463037238525898E-4]:1.157111596546E-2)[&rate=5.463037238525898E-4]:9.422207649771E-2)[&rate=5.463037238525898E-4]:5.673747015E-1)[&rate=5.463037238525898E-4]:5.894176979872E-1,(96[&rate=5.463037238525898E-4]:3.016306780451E-1,99[&rate=5.463037238525898E-4]:3.37149803728E-1)[&rate=5.463037238525898E-4]:1.740190627757E-1)[&rate=5.463037238525898E-4]:1.268084458018E-2,98[&rate=5.463037238525898E-4]:5.019917875867E-1)[&rate=5.463037238525898E-4]:3.590191565314E-2,(95[&rate=5.463037238525898E-4]:3.908184184122E-1,(100[&rate=5.463037238525898E-4]:2.35255806798E-1,94[&rate=5.463037238525898E-4]:2.35255806798E-1)[&rate=5.463037238525898E-4]:7.086315806213E-2)[&rate=5.463037238525898E-4]:1.580042465764E-1)[&rate=5.463037238525898E-4]:6.130203744601E-2,97[&rate=5.463037238525898E-4]:3.997421887733E-1)[&rate=5.463037238525898E-4]:3.052046100649E-2)[&rate=5.463037238525898E-4]:1.710622580455E-2,147[&rate=5.463037238525898E-4]:5.757841761309E-1)[&rate=5.463037238525898E-4]:3.386845445546E-1)[&rate=5.463037238525898E-4]:2.827757504926E-1,(127[&rate=5.463037238525898E-4]:2.820108809536E0,(35[&rate=5.463037238525898E-4]:2.484177761309E-1,(((((((((64[&rate=5.463037238525898E-4]:2.361273655064E-1,62[&rate=5.463037238525898E-4]:2.772232559174E-1)[&rate=5.463037238525898E-4]:2.4577582057E-2,60[&rate=5.463037238525898E-4]:1.100200160567E-1)[&rate=5.463037238525898E-4]:8.837943412167E-2,65[&rate=5.463037238525898E-4]:1.983994501783E-1)[&rate=5.463037238525898E-4]:1.163580343889E-1,(61[&rate=5.463037238525898E-4]:1.362470285425E-1,63[&rate=5.463037238525898E-4]:9.515113813148E-2)[&rate=5.463037238525898E-4]:3.702912779425E-1)[&rate=5.463037238525898E-4]:8.461923096749E-1,128[&rate=5.463037238525898E-4]:1.213004588763E0)[&rate=5.463037238525898E-4]:6.693091294211E-2,121[&rate=5.463037238525898E-4]:1.877195775677E0)[&rate=5.463037238525898E-4]:1.159963115993E-1,(69[&rate=5.463037238525898E-4]:8.713306446324E-1,(((132[&rate=5.463037238525898E-4]:1.518124284158E-1,129[&rate=5.463037238525898E-4]:1.490727023884E-1)[&rate=5.463037238525898E-4]:4.688604426516E-2,(130[&rate=5.463037238525898E-4]:1.54511876609E-1,131[&rate=5.463037238525898E-4]:1.572516026363E-1)[&rate=5.463037238525898E-4]:4.144687004465E-2)[&rate=5.463037238525898E-4]:2.339316251767E-1,118[&rate=5.463037238525898E-4]:5.668766732002E-1)[&rate=5.463037238525898E-4]:2.934950673226E-1)[&rate=5.463037238525898E-4]:6.752861001786E-1)[&rate=5.463037238525898E-4]:2.409847869166E-1,(((((51[&rate=5.463037238525898E-4]:2.710254833032E-1,44[&rate=5.463037238525898E-4]:2.928834068004E-1)[&rate=5.463037238525898E-4]:1.545245519781E-1,(49[&rate=5.463037238525898E-4]:2.402911208461E-1,50[&rate=5.463037238525898E-4]:2.402911208461E-1)[&rate=5.463037238525898E-4]:1.797944335609E-1)[&rate=5.463037238525898E-4]:4.563166238937E-2,47[&rate=5.463037238525898E-4]:4.985041020421E-1)[&rate=5.463037238525898E-4]:1.158927157529E-2,((41[&rate=5.463037238525898E-4]:3.24530063185E-1,(48[&rate=5.463037238525898E-4]:3.455871058927E-1,42[&rate=5.463037238525898E-4]:3.073357397725E-1)[&rate=5.463037238525898E-4]:2.265880428671E-2)[&rate=5.463037238525898E-4]:6.831344952509E-2,(43[&rate=5.463037238525898E-4]:4.451202400894E-1,46[&rate=5.463037238525898E-4]:4.451202400894E-1)[&rate=5.463037238525898E-4]:2.368081363595E-3)[&rate=5.463037238525898E-4]:6.260505216441E-2)[&rate=5.463037238525898E-4]:5.393491358867E-3,45[&rate=5.463037238525898E-4]:5.072901436649E-1)[&rate=5.463037238525898E-4]:3.562302442643E-1)[&rate=5.463037238525898E-4]:3.665179095762E-2,36[&rate=5.463037238525898E-4]:1.913766103563E-1)[&rate=5.463037238525898E-4]:1.036165082403E-1)[&rate=5.463037238525898E-4]:4.56774573352E-3)[&rate=5.463037238525898E-4]:2.162104426887E-1)[&rate=5.463037238525898E-4]:2.635141055617E-1)[&rate=5.463037238525898E-4]:2.344192811841E-1)[&rate=5.463037238525898E-4]:3.480313390196E-2,33[&rate=5.463037238525898E-4]:1.224804304063E-1);
tree STATE_71370000 [&joint=-20966.650446374544,lnP=-20966.650446374544] = [&R] ((32[&rate=6.686515261749869E-4]:2.676916427138E-4,(34[&rate=6.686515261749869E-4]:1.310427355756E-2,((((((119[&rate=6.686515261749869E-4]:1.585442125099E0,126[&rate=6.686515261749869E-4]:7.997396024551E-1)[&rate=6.686515261749869E-4]:2.050192058381E-1,((138[&rate=6.686515261749869E-4]:5.098300320494E-1,136[&rate=6.686515261749869E-4]:3.783231827342E-1)[&rate=6.686515261749869E-4]:3.128864438746E-1,135[&rate=6.686515261749869E-4]:6.22716475924E-1)[&rate=6.686515261749869E-4]:8.197996495336E-1)[&rate=6.686515261749869E-4]:1.045628599E-2,120[&rate=6.686515261749869E-4]:1.705027205968E0)[&rate=6.686515261749869E-4]:5.478399353384E-1,(67[&rate=6.686515261749869E-4]:1.126181239019E-1,(122[&rate=6.686515261749869E-4]:3.908629240966E-1,(123[&rate=6.686515261749869E-4]:2.158323420337E-1,124[&rate=6.686515261749869E-4]:2.131001015966E-1)[&rate=6.686515261749869E-4]:1.750305820629E-1)[&rate=6.686515261749869E-4]:2.23027750146E-1)[&rate=6.686515261749869E-4]:2.032627160347E-1)[&rate=6.686515261749869E-4]:4.688996420262E-3,66[&rate=6.686515261749869E-4]:3.205698363569E-1)[&rate=6.686515261749869E-4]:2.674601022481E-1,((((((((128[&rate=6.686515261749869E-4]:1.346682799117E0,((((64[&rate=6.686515261749869E-4]:1.656711245827E-1,60[&rate=6.686515261749869E-4]:1.498619307603E-2)[&rate=6.686515261749869E-4]:7.950467309166E-2,62[&rate=6.686515261749869E-4]:2.862716880854E-1)[&rate=6.686515261749869E-4]:1.143039868568E-1,65[&rate=6.686515261749869E-4]:2.087948530244E-1)[&rate=6.686515261749869E-4]:3.551451726149E-1,(61[&rate=6.686515261749869E-4]:2.068485656055E-1,63[&rate=6.686515261749869E-4]:1.657526751944E-1)[&rate=6.686515261749869E-4]:5.488722819516E-1)[&rate=6.686515261749869E-4]:7.306879789571E-1)[&rate=6.686515261749869E-4]:2.809601109509E-2,(69[&rate=6.686515261749869E-4]:7.184621010526E-1,((132[&rate=6.686515261749869E-4]:1.390139681083E-1,(129[&rate=6.686515261749869E-4]:1.218624994037E-1,(130[&rate=6.686515261749869E-4]:6.743638989873E-2,131[&rate=6.686515261749869E-4]:7.017611592609E-2)[&rate=6.686515261749869E-4]:5.442610950494E-2)[&rate=6.686515261749869E-4]:1.441174267727E-2)[&rate=6.686515261749869E-4]:3.291982097817E-1,118[&rate=6.686515261749869E-4]:6.024587532326E-1)[&rate=6.686515261749869E-4]:1.050444437103E-1)[&rate=6.686515261749869E-4]:8.070016406664E-1)[&rate=6.686515261749869E-4]:2.494456866203E-2,(((((((41[&rate=6.686515261749869E-4]:8.203156638702E-2,48[&rate=6.686515261749869E-4]:1.257474133815E-1)[&rate=6.686515261749869E-4]:8.69218824658E-3,42[&rate=6.686515261749869E-4]:9.618823550785E-2)[&rate=6.686515261749869E-4]:1.320301850791E-1,43[&rate=6.686515261749869E-4]:2.773987484557E-1)[&rate=6.686515261749869E-4]:1.900678739883E-2,46[&rate=6.686515261749869E-4]:2.964055358545E-1)[&rate=6.686515261749869E-4]:9.577068615401E-2,51[&rate=6.686515261749869E-4]:3.648538176371E-1)[&rate=6.686515261749869E-4]:1.423380317804E-2,(49[&rate=6.686515261749869E-4]:2.545270827418E-1,50[&rate=6.686515261749869E-4]:2.545270827418E-1)[&rate=6.686515261749869E-4]:1.19096057199E-1)[&rate=6.686515261749869E-4]:4.394415551211E-2,(47[&rate=6.686515261749869E-4]:3.809364616139E-1,(45[&rate=6.686515261749869E-4]:2.969515919914E-1,44[&rate=6.686515261749869E-4]:2.996838324285E-1)[&rate=6.686515261749869E-4]:7.578814831113E-2)[&rate=6.686515261749869E-4]:6.941771908484E-2)[&rate=6.686515261749869E-4]:1.841697071954E-1)[&rate=6.686515261749869E-4]:5.303258845928E-2,(127[&rate=6.686515261749869E-4]:2.326257169844E0,121[&rate=6.686515261749869E-4]:1.885161279433E0)[&rate=6.686515261749869E-4]:1.648549618732E-1)[&rate=6.686515261749869E-4]:9.594738469569E-2,35[&rate=6.686515261749869E-4]:1.993622874132E-2)[&rate=6.686515261749869E-4]:2.164499811709E-2,36[&rate=6.686515261749869E-4]:8.815656932416E-2)[&rate=6.686515261749869E-4]:3.818131495782E-1,(38[&rate=6.686515261749869E-4]:6.25501945987E-1,((((16[&rate=6.686515261749869E-4]:2.480563565113E0,((2[&rate=6.686515261749869E-4]:6.582317316038E-1,((31[&rate=6.686515261749869E-4]:5.309123253169E-1,(22[&rate=6.686515261749869E-4]:1.63544284475E-1,27[&rate=6.686515261749869E-4]:1.799826406393E-1)[&rate=6.686515261749869E-4]:3.125735202939E-1)[&rate=6.686515261749869E-4]:2.205054708639E-1,((7[&rate=6.686515261749869E-4]:2.774188406764E-1,8[&rate=6.686515261749869E-4]:2.774188406764E-1)[&rate=6.686515261749869E-4]:2.034699591731E-1,26[&rate=6.686515261749869E-4]:5.87738114918E-1)[&rate=6.686515261749869E-4]:1.198440648243E-1)[&rate=6.686515261749869E-4]:1.342111956971E-1)[&rate=6.686515261749869E-4]:1.660074322133E0,39[&rate=6.686515261749869E-4]:3.61580250907E-1)[&rate=6.686515261749869E-4]:3.349038808841E-2)[&rate=6.686515261749869E-4]:1.43890877973E-1,(101[&rate=6.686515261749869E-4]:1.354862582612E0,((((88[&rate=6.686515261749869E-4]:7.805613688123E-2,89[&rate=6.686515261749869E-4]:9.175476701824E-2)[&rate=6.686515261749869E-4]:1.80620235964E-1,((((83[&rate=6.686515261749869E-4]:4.961324509979E-2,85[&rate=6.686515261749869E-4]:4.961324509979E-2)[&rate=6.686515261749869E-4]:1.136651718344E-1,(86[&rate=6.686515261749869E-4]:1.163151112592E-1,(84[&rate=6.686515261749869E-4]:6.467030778258E-3,93[&rate=6.686515261749869E-4]:2.016566091527E-2)[&rate=6.686515261749869E-4]:1.09848080481E-1)[&rate=6.686515261749869E-4]:4.6963305675E-2)[&rate=6.686515261749869E-4]:6.41799310535E-2,((91[&rate=6.686515261749869E-4]:8.262803564196E-2,90[&rate=6.686515261749869E-4]:8.262803564196E-2)[&rate=6.686515261749869E-4]:8.230475042063E-2,92[&rate=6.686515261749869E-4]:1.649327860626E-1)[&rate=6.686515261749869E-4]:7.622419206214E-2)[&rate=6.686515261749869E-4]:1.119262128063E-2,87[&rate=6.686515261749869E-4]:2.386509692683E-1)[&rate=6.686515261749869E-4]:2.002540357689E-2)[&rate=6.686515261749869E-4]:8.555954873967E-1,((18[&rate=6.686515261749869E-4]:4.224692071459E-1,(6[&rate=6.686515261749869E-4]:2.864593841125E-1,(15[&rate=6.686515261749869E-4]:3.128909675479E-1,10[&rate=6.686515261749869E-4]:2.745348031644E-1)[&rate=6.686515261749869E-4]:2.836293711248E-2)[&rate=6.686515261749869E-4]:7.299612440321E-2)[&rate=6.686515261749869E-4]:8.144845035584E-2,3[&rate=6.686515261749869E-4]:3.888491643511E-1)[&rate=6.686515261749869E-4]:1.856966684937E-1)[&rate=6.686515261749869E-4]:7.142450598406E-1,(((((140[&rate=6.686515261749869E-4]:4.188725056444E-1,11[&rate=6.686515261749869E-4]:4.380505878361E-1)[&rate=6.686515261749869E-4]:1.417990087865E-1,(23[&rate=6.686515261749869E-4]:4.734237889223E-1,(25[&rate=6.686515261749869E-4]:4.292650265209E-1,20[&rate=6.686515261749869E-4]:4.100869443291E-1)[&rate=6.686515261749869E-4]:5.511766651103E-2)[&rate=6.686515261749869E-4]:1.913573145496E-1)[&rate=6.686515261749869E-4]:4.996892760151E-1,(102[&rate=6.686515261749869E-4]:1.252653966435E-2,(24[&rate=6.686515261749869E-4]:9.274978648915E-1,((21[&rate=6.686515261749869E-4]:4.709313727444E-1,28[&rate=6.686515261749869E-4]:4.955889069909E-1)[&rate=6.686515261749869E-4]:3.972329200528E-1,1[&rate=6.686515261749869E-4]:1.065204571807E-1)[&rate=6.686515261749869E-4]:4.015548990258E-2)[&rate=6.686515261749869E-4]:2.466725103892E-1)[&rate=6.686515261749869E-4]:1.258908315892E-3)[&rate=6.686515261749869E-4]:1.435249557281E-1,(((115[&rate=6.686515261749869E-4]:4.056799576553E-1,(19[&rate=6.686515261749869E-4]:4.111111505782E-1,13[&rate=6.686515261749869E-4]:3.727549861945E-1)[&rate=6.686515261749869E-4]:1.151167522827E-1)[&rate=6.686515261749869E-4]:1.946102814492E-1,((((114[&rate=6.686515261749869E-4]:2.500718740385E-1,112[&rate=6.686515261749869E-4]:3.322636548604E-1)[&rate=6.686515261749869E-4]:2.304315965299E-4,109[&rate=6.686515261749869E-4]:3.297543604296E-1)[&rate=6.686515261749869E-4]:1.274532000263E-1,(107[&rate=6.686515261749869E-4]:2.711038267439E-1,108[&rate=6.686515261749869E-4]:2.683641007166E-1)[&rate=6.686515261749869E-4]:1.669256515202E-1)[&rate=6.686515261749869E-4]:1.536058538452E-1,(116[&rate=6.686515261749869E-4]:4.159147230472E-1,(((139[&rate=6.686515261749869E-4]:1.808204195427E-1,111[&rate=6.686515261749869E-4]:5.477953789324E-3)[&rate=6.686515261749869E-4]:2.831107420517E-1,(104[&rate=6.686515261749869E-4]:1.896775581092E-3,106[&rate=6.686515261749869E-4]:1.896775581092E-3)[&rate=6.686515261749869E-4]:2.702535640955E-1)[&rate=6.686515261749869E-4]:1.528326627665E-1,(148[&rate=6.686515261749869E-4]:1.338751539646E-1,143[&rate=6.686515261749869E-4]:1.311354279372E-1)[&rate=6.686515261749869E-4]:2.691900402595E-1)[&rate=6.686515261749869E-4]:5.120569320677E-2)[&rate=6.686515261749869E-4]:1.154466364595E-1)[&rate=6.686515261749869E-4]:6.892887959792E-2)[&rate=6.686515261749869E-4]:6.219855205375E-2,(((17[&rate=6.686515261749869E-4]:3.518344053115E-1,14[&rate=6.686515261749869E-4]:3.134782409278E-1)[&rate=6.686515261749869E-4]:2.059759785583E-1,(((9[&rate=6.686515261749869E-4]:2.961656316786E-1,(4[&rate=6.686515261749869E-4]:3.635630447631E-2,30[&rate=6.686515261749869E-4]:2.089590442023E-1)[&rate=6.686515261749869E-4]:2.104942587091E-1)[&rate=6.686515261749869E-4]:7.628808403237E-2,113[&rate=6.686515261749869E-4]:3.80672893793E-1)[&rate=6.686515261749869E-4]:7.188247498279E-2,(110[&rate=6.686515261749869E-4]:4.264783301358E-1,105[&rate=6.686515261749869E-4]:4.045605219167E-1)[&rate=6.686515261749869E-4]:2.059758658528E-2)[&rate=6.686515261749869E-4]:6.689885071034E-2)[&rate=6.686515261749869E-4]:2.263412600677E-3,117[&rate=6.686515261749869E-4]:5.244573581144E-1)[&rate=6.686515261749869E-4]:2.229629398934E-1)[&rate=6.686515261749869E-4]:4.866024344677E-1)[&rate=6.686515261749869E-4]:5.832511956864E-2,(142[&rate=6.686515261749869E-4]:6.483520615775E-1,(145[&rate=6.686515261749869E-4]:6.339802138893E-1,(144[&rate=6.686515261749869E-4]:2.507307565561E-1,141[&rate=6.686515261749869E-4]:2.534704825835E-1)[&rate=6.686515261749869E-4]:3.777700052782E-1)[&rate=6.686515261749869E-4]:1.437184768819E-2)[&rate=6.686515261749869E-4]:8.138588041653E-1)[&rate=6.686515261749869E-4]:7.589509543578E-2)[&rate=6.686515261749869E-4]:1.068811415954E0)[&rate=6.686515261749869E-4]:1.572630933502E-1)[&rate=6.686515261749869E-4]:9.537112567786E-2,(146[&rate=6.686515261749869E-4]:7.534401977618E-1,(147[&rate=6.686515261749869E-4]:6.840458945796E-1,(97[&rate=6.686515261749869E-4]:4.188754598376E-1,(98[&rate=6.686515261749869E-4]:4.089667365118E-1,(95[&rate=6.686515261749869E-4]:3.188859017334E-1,(100[&rate=6.686515261749869E-4]:5.564405804028E-2,94[&rate=6.686515261749869E-4]:5.564405804028E-2)[&rate=6.686515261749869E-4]:1.785423901411E-1)[&rate=6.686515261749869E-4]:1.010097965271E-1)[&rate=6.686515261749869E-4]:2.093622752383E-1)[&rate=6.686515261749869E-4]:1.367551341955E-1)[&rate=6.686515261749869E-4]:6.552773127633E-3)[&rate=6.686515261749869E-4]:1.111024119418E-3)[&rate=6.686515261749869E-4]:3.185120449436E-2,((99[&rate=6.686515261749869E-4]:4.588817180479E-1,96[&rate=6.686515261749869E-4]:4.233625923651E-1)[&rate=6.686515261749869E-4]:1.72097075842E-1,40[&rate=6.686515261749869E-4]:4.807055698465E-1)[&rate=6.686515261749869E-4]:1.854782772942E-1)[&rate=6.686515261749869E-4]:2.762410977536E-2)[&rate=6.686515261749869E-4]:4.002578769651E-1)[&rate=6.686515261749869E-4]:1.332577988127E-1,((((53[&rate=6.686515261749869E-4]:4.883982045163E-1,(((80[&rate=6.686515261749869E-4]:1.812292285212E-1,81[&rate=6.686515261749869E-4]:1.812292285212E-1)[&rate=6.686515261749869E-4]:2.308171095735E-1,((73[&rate=6.686515261749869E-4]:2.463941260644E-1,77[&rate=6.686515261749869E-4]:2.409146740097E-1)[&rate=6.686515261749869E-4]:7.368240656872E-2,((71[&rate=6.686515261749869E-4]:2.845605266948E-2,79[&rate=6.686515261749869E-4]:5.585331294351E-2)[&rate=6.686515261749869E-4]:1.573083731506E-1,(78[&rate=6.686515261749869E-4]:1.251021291876E-1,(72[&rate=6.686515261749869E-4]:1.014187940277E-1,82[&rate=6.686515261749869E-4]:1.315557803291E-1)[&rate=6.686515261749869E-4]:1.765526940521E-3)[&rate=6.686515261749869E-4]:8.805955690657E-2)[&rate=6.686515261749869E-4]:6.581895612819E-2)[&rate=6.686515261749869E-4]:1.412848739547E-1)[&rate=6.686515261749869E-4]:2.163194654053E-1,(((74[&rate=6.686515261749869E-4]:3.054505635527E-1,76[&rate=6.686515261749869E-4]:3.054505635527E-1)[&rate=6.686515261749869E-4]:4.905441776939E-2,70[&rate=6.686515261749869E-4]:3.161488169387E-1)[&rate=6.686515261749869E-4]:5.359672304294E-2,75[&rate=6.686515261749869E-4]:4.081017043651E-1)[&rate=6.686515261749869E-4]:2.695791676281E-1)[&rate=6.686515261749869E-4]:5.571803911353E-1)[&rate=6.686515261749869E-4]:1.043060726606E-2,(((133[&rate=6.686515261749869E-4]:7.481437683795E-1,134[&rate=6.686515261749869E-4]:7.180067820783E-1)[&rate=6.686515261749869E-4]:7.567330381676E-2,137[&rate=6.686515261749869E-4]:8.649129626073E-1)[&rate=6.686515261749869E-4]:4.266000091118E-1,(52[&rate=6.686515261749869E-4]:3.785180853869E-1,(103[&rate=6.686515261749869E-4]:6.38737469071E-1,(29[&rate=6.686515261749869E-4]:5.122738151927E-1,(5[&rate=6.686515261749869E-4]:2.766596729117E-1,12[&rate=6.686515261749869E-4]:3.150158372951E-1)[&rate=6.686515261749869E-4]:9.040866282906E-2)[&rate=6.686515261749869E-4]:3.593403662071E-1)[&rate=6.686515261749869E-4]:1.404074350877E0)[&rate=6.686515261749869E-4]:9.801622026431E-2)[&rate=6.686515261749869E-4]:3.049122744256E-2)[&rate=6.686515261749869E-4]:5.229942201397E-1,125[&rate=6.686515261749869E-4]:8.114405182609E-1)[&rate=6.686515261749869E-4]:1.38088504642E-1,((59[&rate=6.686515261749869E-4]:2.675456759804E-1,((56[&rate=6.686515261749869E-4]:1.823241642021E-1,55[&rate=6.686515261749869E-4]:1.823241642021E-1)[&rate=6.686515261749869E-4]:3.029286611557E-2,(54[&rate=6.686515261749869E-4]:1.129022203953E-1,((37[&rate=6.686515261749869E-4]:1.44986086741E-1,58[&rate=6.686515261749869E-4]:1.258604036808E-1)[&rate=6.686515261749869E-4]:1.878540111231E-2,57[&rate=6.686515261749869E-4]:1.282523621702E-1)[&rate=6.686515261749869E-4]:2.563346478247E-2)[&rate=6.686515261749869E-4]:6.966016511372E-2)[&rate=6.686515261749869E-4]:4.673192435111E-2)[&rate=6.686515261749869E-4]:2.781918673365E-1,68[&rate=6.686515261749869E-4]:4.965572154479E-1)[&rate=6.686515261749869E-4]:2.863051407883E-1)[&rate=6.686515261749869E-4]:3.215104567854E-1)[&rate=6.686515261749869E-4]:3.137776335566E-2)[&rate=6.686515261749869E-4]:2.880880335827E-1)[&rate=6.686515261749869E-4]:9.081226304241E-3)[&rate=6.686515261749869E-4]:2.482974751325E-2,33[&rate=6.686515261749869E-4]:3.057689121068E-2);
tree STATE_71460000 [&joint=-20978.09615336464,lnP=-20978.09615336464] = [&R] (((((((35[&rate=5.818770338985892E-4]:1.079907115111E-1,((36[&rate=5.818770338985892E-4]:2.527264909189E-3,(((69[&rate=5.818770338985892E-4]:8.451748498477E-1,(129[&rate=5.818770338985892E-4]:1.967900898E-1,((130[&rate=5.818770338985892E-4]:6.575972258807E-2,131[&rate=5.818770338985892E-4]:6.849944861542E-2)[&rate=5.818770338985892E-4]:7.671984967133E-2,132[&rate=5.818770338985892E-4]:1.452192982868E-1)[&rate=5.818770338985892E-4]:5.431051754058E-2)[&rate=5.818770338985892E-4]:5.004395545681E-1)[&rate=5.818770338985892E-4]:1.91417483656E-2,118[&rate=5.818770338985892E-4]:8.533576941036E-1)[&rate=5.818770338985892E-4]:6.382670593315E-1,128[&rate=5.818770338985892E-4]:1.351898726038E0)[&rate=5.818770338985892E-4]:1.328203196933E-1)[&rate=5.818770338985892E-4]:1.123090020643E-2,(121[&rate=5.818770338985892E-4]:1.90732906194E0,127[&rate=5.818770338985892E-4]:2.348424952351E0)[&rate=5.818770338985892E-4]:1.858811579705E-1)[&rate=5.818770338985892E-4]:1.408078888612E-1)[&rate=5.818770338985892E-4]:2.963175813177E-1,((45[&rate=5.818770338985892E-4]:6.436504605568E-1,((51[&rate=5.818770338985892E-4]:4.903951508167E-1,((49[&rate=5.818770338985892E-4]:3.660667717457E-1,50[&rate=5.818770338985892E-4]:3.660667717457E-1)[&rate=5.818770338985892E-4]:9.148336540747E-2,(44[&rate=5.818770338985892E-4]:4.031430698476E-1,47[&rate=5.818770338985892E-4]:4.086075507219E-1)[&rate=5.818770338985892E-4]:8.172947167702E-2)[&rate=5.818770338985892E-4]:2.738053278935E-2)[&rate=5.818770338985892E-4]:3.25465470691E-2,((42[&rate=5.818770338985892E-4]:3.330309450338E-1,(41[&rate=5.818770338985892E-4]:2.040930069126E-1,48[&rate=5.818770338985892E-4]:2.478088539071E-1)[&rate=5.818770338985892E-4]:1.234734572469E-1)[&rate=5.818770338985892E-4]:7.752065981014E-2,(46[&rate=5.818770338985892E-4]:3.546725017473E-1,43[&rate=5.818770338985892E-4]:3.546725017473E-1)[&rate=5.818770338985892E-4]:1.050594309654E-1)[&rate=5.818770338985892E-4]:9.053216954465E-2)[&rate=5.818770338985892E-4]:1.015830796109E-1)[&rate=5.818770338985892E-4]:1.789352118599E-1,((65[&rate=5.818770338985892E-4]:1.843956914142E-1,(64[&rate=5.818770338985892E-4]:3.293530132656E-1,(60[&rate=5.818770338985892E-4]:1.205820869401E-2,62[&rate=5.818770338985892E-4]:2.038390306118E-1)[&rate=5.818770338985892E-4]:1.666098730649E-1)[&rate=5.818770338985892E-4]:5.727609655321E-3)[&rate=5.818770338985892E-4]:4.329961762492E-1,(61[&rate=5.818770338985892E-4]:5.454347364066E-2,63[&rate=5.818770338985892E-4]:1.344758322962E-2)[&rate=5.818770338985892E-4]:7.546292159405E-1)[&rate=5.818770338985892E-4]:9.265352225242E-1)[&rate=5.818770338985892E-4]:3.370935314084E-1)[&rate=5.818770338985892E-4]:1.973308695066E-1,(38[&rate=5.818770338985892E-4]:1.012335115606E0,((97[&rate=5.818770338985892E-4]:5.074086903317E-1,(16[&rate=5.818770338985892E-4]:2.623251144124E0,(((((7[&rate=5.818770338985892E-4]:1.564519091837E-1,8[&rate=5.818770338985892E-4]:1.564519091837E-1)[&rate=5.818770338985892E-4]:4.249449638519E-1,26[&rate=5.818770338985892E-4]:6.882461881041E-1)[&rate=5.818770338985892E-4]:2.099676065267E-1,((2[&rate=5.818770338985892E-4]:5.174559126406E-1,(22[&rate=5.818770338985892E-4]:3.14085735383E-1,27[&rate=5.818770338985892E-4]:3.305240915474E-1)[&rate=5.818770338985892E-4]:3.759729169836E-1)[&rate=5.818770338985892E-4]:1.388599652476E-1,31[&rate=5.818770338985892E-4]:8.837131381623E-1)[&rate=5.818770338985892E-4]:5.833627290686E-2)[&rate=5.818770338985892E-4]:1.686599778558E0,((39[&rate=5.818770338985892E-4]:3.804901252386E-1,147[&rate=5.818770338985892E-4]:4.378671744189E-1)[&rate=5.818770338985892E-4]:4.135027026908E-2,40[&rate=5.818770338985892E-4]:4.218403955077E-1)[&rate=5.818770338985892E-4]:2.268573101595E-2)[&rate=5.818770338985892E-4]:6.518507708154E-2,146[&rate=5.818770338985892E-4]:6.299297828401E-1)[&rate=5.818770338985892E-4]:2.804701440108E-2)[&rate=5.818770338985892E-4]:4.068872369158E-2)[&rate=5.818770338985892E-4]:1.372684136686E-1,((96[&rate=5.818770338985892E-4]:4.985557917837E-1,99[&rate=5.818770338985892E-4]:5.340749174666E-1)[&rate=5.818770338985892E-4]:1.193532729926E-1,((95[&rate=5.818770338985892E-4]:4.989638925178E-1,(100[&rate=5.818770338985892E-4]:3.519378436883E-1,94[&rate=5.818770338985892E-4]:3.519378436883E-1)[&rate=5.818770338985892E-4]:6.232659527744E-2)[&rate=5.818770338985892E-4]:1.385761416796E-1,((101[&rate=5.818770338985892E-4]:9.56719422444E-1,(((((15[&rate=5.818770338985892E-4]:1.859660552227E-1,10[&rate=5.818770338985892E-4]:1.476098908392E-1)[&rate=5.818770338985892E-4]:3.89476652258E-1,(3[&rate=5.818770338985892E-4]:3.302500089373E-1,18[&rate=5.818770338985892E-4]:4.453185020879E-1)[&rate=5.818770338985892E-4]:1.38343383475E-1)[&rate=5.818770338985892E-4]:2.394853981592E-2,6[&rate=5.818770338985892E-4]:5.445967267487E-1)[&rate=5.818770338985892E-4]:2.837254988951E-1,(((88[&rate=5.818770338985892E-4]:1.309491370633E-2,89[&rate=5.818770338985892E-4]:2.679354384334E-2)[&rate=5.818770338985892E-4]:1.442051213587E-1,83[&rate=5.818770338985892E-4]:1.573000350651E-1)[&rate=5.818770338985892E-4]:2.056988045433E-1,(((91[&rate=5.818770338985892E-4]:2.949334826014E-2,90[&rate=5.818770338985892E-4]:2.949334826014E-2)[&rate=5.818770338985892E-4]:4.360858140287E-2,92[&rate=5.818770338985892E-4]:7.310192966301E-2)[&rate=5.818770338985892E-4]:2.000728070528E-1,((((93[&rate=5.818770338985892E-4]:1.650419809884E-2,84[&rate=5.818770338985892E-4]:2.805567961829E-3)[&rate=5.818770338985892E-4]:2.080763510596E-2,86[&rate=5.818770338985892E-4]:2.361320306779E-2)[&rate=5.818770338985892E-4]:1.052561512532E-1,85[&rate=5.818770338985892E-4]:1.28869354321E-1)[&rate=5.818770338985892E-4]:1.252568549719E-1,87[&rate=5.818770338985892E-4]:2.541262092929E-1)[&rate=5.818770338985892E-4]:5.34989728586E-3)[&rate=5.818770338985892E-4]:1.035227330296E-1)[&rate=5.818770338985892E-4]:9.529946189121E-1)[&rate=5.818770338985892E-4]:5.432465264755E-1,((102[&rate=5.818770338985892E-4]:1.628003471886E-2,((24[&rate=5.818770338985892E-4]:1.06315418856E0,((140[&rate=5.818770338985892E-4]:3.032801479412E-1,11[&rate=5.818770338985892E-4]:3.22458230133E-1)[&rate=5.818770338985892E-4]:2.602437224074E-1,(23[&rate=5.818770338985892E-4]:5.474661690472E-1,(25[&rate=5.818770338985892E-4]:3.241552137604E-1,20[&rate=5.818770338985892E-4]:3.049771315687E-1)[&rate=5.818770338985892E-4]:2.342698593965E-1)[&rate=5.818770338985892E-4]:1.201672903423E-1)[&rate=5.818770338985892E-4]:3.845618250611E-1)[&rate=5.818770338985892E-4]:4.329348630172E-2,(1[&rate=5.818770338985892E-4]:1.571109208161E-1,(21[&rate=5.818770338985892E-4]:8.066948045338E-1,28[&rate=5.818770338985892E-4]:8.313523387802E-1)[&rate=5.818770338985892E-4]:1.120599518989E-1)[&rate=5.818770338985892E-4]:1.685148362377E-1)[&rate=5.818770338985892E-4]:7.147619547319E-2)[&rate=5.818770338985892E-4]:7.412722013672E-2,((((((((111[&rate=5.818770338985892E-4]:1.006553158742E-2,139[&rate=5.818770338985892E-4]:1.854079973408E-1)[&rate=5.818770338985892E-4]:2.037234950339E-1,104[&rate=5.818770338985892E-4]:1.97350670457E-1)[&rate=5.818770338985892E-4]:1.833973848741E-1,106[&rate=5.818770338985892E-4]:3.807480553311E-1)[&rate=5.818770338985892E-4]:2.068025815716E-2,116[&rate=5.818770338985892E-4]:3.411543408854E-1)[&rate=5.818770338985892E-4]:3.084731970819E-1,(148[&rate=5.818770338985892E-4]:1.609502692066E-1,143[&rate=5.818770338985892E-4]:1.582105431792E-1)[&rate=5.818770338985892E-4]:5.270334331444E-1)[&rate=5.818770338985892E-4]:9.083284466341E-2,(((107[&rate=5.818770338985892E-4]:3.525502286301E-1,108[&rate=5.818770338985892E-4]:3.498105026027E-1)[&rate=5.818770338985892E-4]:2.275246784749E-1,(109[&rate=5.818770338985892E-4]:4.106368798603E-1,(114[&rate=5.818770338985892E-4]:2.41228008219E-1,112[&rate=5.818770338985892E-4]:3.234197890409E-1)[&rate=5.818770338985892E-4]:8.995681684683E-2)[&rate=5.818770338985892E-4]:1.886161094364E-1)[&rate=5.818770338985892E-4]:1.11628525464E-1,(115[&rate=5.818770338985892E-4]:5.481027264429E-1,(19[&rate=5.818770338985892E-4]:4.170140590665E-1,13[&rate=5.818770338985892E-4]:3.786578946828E-1)[&rate=5.818770338985892E-4]:2.516366125819E-1)[&rate=5.818770338985892E-4]:8.33267335233E-2)[&rate=5.818770338985892E-4]:1.090309226646E-1)[&rate=5.818770338985892E-4]:2.50860927119E-1,((110[&rate=5.818770338985892E-4]:6.883949179998E-1,(117[&rate=5.818770338985892E-4]:4.605539761834E-1,105[&rate=5.818770338985892E-4]:4.30416989882E-1)[&rate=5.818770338985892E-4]:2.360601198986E-1)[&rate=5.818770338985892E-4]:3.168171629867E-1,((113[&rate=5.818770338985892E-4]:7.372561281931E-1,9[&rate=5.818770338985892E-4]:7.290369501111E-1)[&rate=5.818770338985892E-4]:4.96591569615E-2,((4[&rate=5.818770338985892E-4]:7.692696261704E-2,30[&rate=5.818770338985892E-4]:2.495297023431E-1)[&rate=5.818770338985892E-4]:5.956760216624E-1,(17[&rate=5.818770338985892E-4]:4.35546837003E-1,14[&rate=5.818770338985892E-4]:3.971906726193E-1)[&rate=5.818770338985892E-4]:3.329465582353E-1)[&rate=5.818770338985892E-4]:5.67780543E-2)[&rate=5.818770338985892E-4]:2.237762478866E-1)[&rate=5.818770338985892E-4]:6.282155753041E-2)[&rate=5.818770338985892E-4]:4.899686773048E-2,(142[&rate=5.818770338985892E-4]:3.010628937681E-1,(145[&rate=5.818770338985892E-4]:1.713623141044E-1,(141[&rate=5.818770338985892E-4]:7.712914041727E-2,144[&rate=5.818770338985892E-4]:7.438941438991E-2)[&rate=5.818770338985892E-4]:9.149344765953E-2)[&rate=5.818770338985892E-4]:1.297005796637E-1)[&rate=5.818770338985892E-4]:9.940498042603E-1)[&rate=5.818770338985892E-4]:4.186989929305E-2)[&rate=5.818770338985892E-4]:2.318464287706E-1)[&rate=5.818770338985892E-4]:6.399451908728E-1)[&rate=5.818770338985892E-4]:4.378819422964E-1,98[&rate=5.818770338985892E-4]:5.498525062929E-1)[&rate=5.818770338985892E-4]:7.675856615573E-2)[&rate=5.818770338985892E-4]:4.959194513338E-3)[&rate=5.818770338985892E-4]:2.125603889508E-1)[&rate=5.818770338985892E-4]:3.649257711682E-1)[&rate=5.818770338985892E-4]:1.916694932452E-1)[&rate=5.818770338985892E-4]:2.256330668564E-1,((66[&rate=5.818770338985892E-4]:2.73314391812E-1,((67[&rate=5.818770338985892E-4]:9.500297253544E-2,((123[&rate=5.818770338985892E-4]:2.07927334117E-1,124[&rate=5.818770338985892E-4]:2.051950936799E-1)[&rate=5.818770338985892E-4]:6.7580356445E-3,122[&rate=5.818770338985892E-4]:2.146853697615E-1)[&rate=5.818770338985892E-4]:3.815901531146E-1)[&rate=5.818770338985892E-4]:5.589769422399E-2,((126[&rate=5.818770338985892E-4]:4.016935729689E-1,120[&rate=5.818770338985892E-4]:1.091505684654E0)[&rate=5.818770338985892E-4]:6.282038443569E-1,(((138[&rate=5.818770338985892E-4]:2.283903881622E-1,136[&rate=5.818770338985892E-4]:9.688353884698E-2)[&rate=5.818770338985892E-4]:2.986288906367E-1,135[&rate=5.818770338985892E-4]:3.270192787989E-1)[&rate=5.818770338985892E-4]:8.091421766927E-1,119[&rate=5.818770338985892E-4]:1.484106660971E0)[&rate=5.818770338985892E-4]:3.314932789986E-1)[&rate=5.818770338985892E-4]:3.681774391186E-1)[&rate=5.818770338985892E-4]:1.224137250525E-1)[&rate=5.818770338985892E-4]:3.058776474915E-1,((((53[&rate=5.818770338985892E-4]:6.199755061356E-1,((137[&rate=5.818770338985892E-4]:1.377733941768E-1,134[&rate=5.818770338985892E-4]:6.654051746455E-2)[&rate=5.818770338985892E-4]:3.176541103019E-1,133[&rate=5.818770338985892E-4]:4.143316140676E-1)[&rate=5.818770338985892E-4]:9.877233890362E-1)[&rate=5.818770338985892E-4]:1.482544311468E-1,((((((78[&rate=5.818770338985892E-4]:8.236412745907E-2,72[&rate=5.818770338985892E-4]:6.044631923976E-2)[&rate=5.818770338985892E-4]:2.180981381502E-1,(82[&rate=5.818770338985892E-4]:1.494307845005E-1,79[&rate=5.818770338985892E-4]:1.412116064185E-1)[&rate=5.818770338985892E-4]:1.592506591908E-1)[&rate=5.818770338985892E-4]:1.515934194023E-1,(73[&rate=5.818770338985892E-4]:3.437458085116E-1,(77[&rate=5.818770338985892E-4]:3.352156517647E-1,71[&rate=5.818770338985892E-4]:2.722019531346E-1)[&rate=5.818770338985892E-4]:3.050704692189E-3)[&rate=5.818770338985892E-4]:1.494057669108E-1)[&rate=5.818770338985892E-4]:7.371113885631E-2,(80[&rate=5.818770338985892E-4]:5.126094723674E-2,81[&rate=5.818770338985892E-4]:5.126094723674E-2)[&rate=5.818770338985892E-4]:4.662866985489E-1)[&rate=5.818770338985892E-4]:1.784735975698E-1,(((70[&rate=5.818770338985892E-4]:3.199787325519E-1,76[&rate=5.818770338985892E-4]:3.583348969353E-1)[&rate=5.818770338985892E-4]:1.01463617723E-1,74[&rate=5.818770338985892E-4]:4.597985146583E-1)[&rate=5.818770338985892E-4]:1.229586702047E-1,75[&rate=5.818770338985892E-4]:5.82757184863E-1)[&rate=5.818770338985892E-4]:1.625791269855E-1)[&rate=5.818770338985892E-4]:6.54694833874E-1,(52[&rate=5.818770338985892E-4]:1.740495947834E-1,(103[&rate=5.818770338985892E-4]:7.029442396517E-1,(29[&rate=5.818770338985892E-4]:5.87650167821E-1,(5[&rate=5.818770338985892E-4]:2.254128283429E-1,12[&rate=5.818770338985892E-4]:2.637689927264E-1)[&rate=5.818770338985892E-4]:2.170318600261E-1)[&rate=5.818770338985892E-4]:3.481707841595E-1)[&rate=5.818770338985892E-4]:1.135399089693E0)[&rate=5.818770338985892E-4]:4.877152136384E-1)[&rate=5.818770338985892E-4]:1.14661850172E-1)[&rate=5.818770338985892E-4]:5.024434424487E-1,125[&rate=5.818770338985892E-4]:1.06029086607E0)[&rate=5.818770338985892E-4]:1.149338479734E-1,((57[&rate=5.818770338985892E-4]:3.011240220831E-1,((56[&rate=5.818770338985892E-4]:2.16019861261E-1,55[&rate=5.818770338985892E-4]:2.16019861261E-1)[&rate=5.818770338985892E-4]:5.81775459314E-2,((58[&rate=5.818770338985892E-4]:2.663299000735E-1,(54[&rate=5.818770338985892E-4]:1.312274541049E-2,59[&rate=5.818770338985892E-4]:5.137411153071E-2)[&rate=5.818770338985892E-4]:1.958301054827E-1)[&rate=5.818770338985892E-4]:2.804745323863E-2,37[&rate=5.818770338985892E-4]:3.135030363722E-1)[&rate=5.818770338985892E-4]:7.142458251986E-3)[&rate=5.818770338985892E-4]:1.599765314203E-2)[&rate=5.818770338985892E-4]:2.01835607331E-1,68[&rate=5.818770338985892E-4]:4.510470611081E-1)[&rate=5.818770338985892E-4]:5.575109862684E-1)[&rate=5.818770338985892E-4]:1.183546296992E-1)[&rate=5.818770338985892E-4]:2.480801898883E-1)[&rate=5.818770338985892E-4]:7.957589928355E-2,32[&rate=5.818770338985892E-4]:2.191662162609E-2)[&rate=5.818770338985892E-4]:7.191058124837E-3,33[&rate=5.818770338985892E-4]:3.458713180564E-2)[&rate=5.818770338985892E-4]:2.286200138333E-2,34[&rate=5.818770338985892E-4]:7.388748935335E-2);
tree STATE_71550000 [&joint=-20984.152612295842,lnP=-20984.152612295842] = [&R] ((33[&rate=5.544198306662118E-4]:8.331955905636E-2,((((((((45[&rate=5.544198306662118E-4]:7.064867758204E-1,(47[&rate=5.544198306662118E-4]:8.302745616434E-2,44[&rate=5.544198306662118E-4]:7.756297529009E-2)[&rate=5.544198306662118E-4]:6.316560409675E-1)[&rate=5.544198306662118E-4]:2.654324485267E-2,((51[&rate=5.544198306662118E-4]:3.697722669796E-1,(49[&rate=5.544198306662118E-4]:1.695495007424E-1,50[&rate=5.544198306662118E-4]:1.695495007424E-1)[&rate=5.544198306662118E-4]:1.947582853629E-1)[&rate=5.544198306662118E-4]:3.290071147219E-1,((41[&rate=5.544198306662118E-4]:3.6747756519E-1,(42[&rate=5.544198306662118E-4]:3.202842941625E-1,48[&rate=5.544198306662118E-4]:3.585356602827E-1)[&rate=5.544198306662118E-4]:5.265775190178E-2)[&rate=5.544198306662118E-4]:1.782859066914E-1,(43[&rate=5.544198306662118E-4]:3.964893335528E-1,46[&rate=5.544198306662118E-4]:3.964893335528E-1)[&rate=5.544198306662118E-4]:2.039189470716E-1)[&rate=5.544198306662118E-4]:1.256935054486E-1)[&rate=5.544198306662118E-4]:1.51249559115E-2)[&rate=5.544198306662118E-4]:3.275506245913E-1,((118[&rate=5.544198306662118E-4]:6.966920961843E-1,(((132[&rate=5.544198306662118E-4]:2.117076369354E-1,129[&rate=5.544198306662118E-4]:2.08967910908E-1)[&rate=5.544198306662118E-4]:7.268118994728E-3,(130[&rate=5.544198306662118E-4]:1.121232419649E-1,131[&rate=5.544198306662118E-4]:1.148629679922E-1)[&rate=5.544198306662118E-4]:1.041127879379E-1)[&rate=5.544198306662118E-4]:3.235113274631E-1,69[&rate=5.544198306662118E-4]:6.876925628454E-1)[&rate=5.544198306662118E-4]:1.995843744854E-2)[&rate=5.544198306662118E-4]:6.156725996896E-1,128[&rate=5.544198306662118E-4]:1.172638668477E0)[&rate=5.544198306662118E-4]:6.613381890792E-1)[&rate=5.544198306662118E-4]:2.428528018756E-2,(((62[&rate=5.544198306662118E-4]:2.934022606842E-1,(60[&rate=5.544198306662118E-4]:7.821144416114E-2,64[&rate=5.544198306662118E-4]:2.288963756678E-1)[&rate=5.544198306662118E-4]:2.340999460534E-2)[&rate=5.544198306662118E-4]:1.24452321743E-3,65[&rate=5.544198306662118E-4]:1.028659619839E-1)[&rate=5.544198306662118E-4]:6.222446349883E-1,(61[&rate=5.544198306662118E-4]:2.530762450598E-1,63[&rate=5.544198306662118E-4]:2.119803546488E-1)[&rate=5.544198306662118E-4]:6.638151738301E-1)[&rate=5.544198306662118E-4]:1.081096746251E0)[&rate=5.544198306662118E-4]:1.699108980694E-1,((127[&rate=5.544198306662118E-4]:2.53701150546E0,(36[&rate=5.544198306662118E-4]:1.557934460501E-2,121[&rate=5.544198306662118E-4]:2.0950313994E0)[&rate=5.544198306662118E-4]:8.842156498243E-4)[&rate=5.544198306662118E-4]:5.315653063088E-2,35[&rate=5.544198306662118E-4]:2.304474841996E-2)[&rate=5.544198306662118E-4]:4.763611641051E-1)[&rate=5.544198306662118E-4]:3.552041977824E-1,(38[&rate=5.544198306662118E-4]:8.759065788323E-1,((146[&rate=5.544198306662118E-4]:7.518348845457E-1,((((((7[&rate=5.544198306662118E-4]:4.199296502179E-1,8[&rate=5.544198306662118E-4]:4.199296502179E-1)[&rate=5.544198306662118E-4]:1.477542234156E-1,26[&rate=5.544198306662118E-4]:6.74533188702E-1)[&rate=5.544198306662118E-4]:6.065222871242E-2,(31[&rate=5.544198306662118E-4]:7.266985140383E-1,(22[&rate=5.544198306662118E-4]:2.802483226332E-1,27[&rate=5.544198306662118E-4]:2.966866787975E-1)[&rate=5.544198306662118E-4]:3.916556708571E-1)[&rate=5.544198306662118E-4]:5.232251981452E-2)[&rate=5.544198306662118E-4]:1.982532114837E-1,2[&rate=5.544198306662118E-4]:7.498769850625E-1)[&rate=5.544198306662118E-4]:1.742221745278E0,((147[&rate=5.544198306662118E-4]:4.029723186694E-1,39[&rate=5.544198306662118E-4]:3.455952694891E-1)[&rate=5.544198306662118E-4]:2.215093998714E-2,(97[&rate=5.544198306662118E-4]:1.993473929011E-1,16[&rate=5.544198306662118E-4]:2.355878570385E0)[&rate=5.544198306662118E-4]:9.736056520893E-2)[&rate=5.544198306662118E-4]:1.676267180345E-1)[&rate=5.544198306662118E-4]:9.552671917765E-2,(94[&rate=5.544198306662118E-4]:6.569536758197E-1,((98[&rate=5.544198306662118E-4]:5.323717671534E-1,(95[&rate=5.544198306662118E-4]:4.669972066503E-1,100[&rate=5.544198306662118E-4]:3.822977530982E-1)[&rate=5.544198306662118E-4]:7.630352225185E-2)[&rate=5.544198306662118E-4]:7.112604749769E-2,(99[&rate=5.544198306662118E-4]:4.54346794945E-1,96[&rate=5.544198306662118E-4]:4.188276692622E-1)[&rate=5.544198306662118E-4]:1.710089432033E-1)[&rate=5.544198306662118E-4]:1.272263529719E-1)[&rate=5.544198306662118E-4]:2.859077961164E-2)[&rate=5.544198306662118E-4]:7.166586225167E-4)[&rate=5.544198306662118E-4]:8.304072681779E-3,((101[&rate=5.544198306662118E-4]:1.258840107559E0,(((18[&rate=5.544198306662118E-4]:8.43609318093E-1,((15[&rate=5.544198306662118E-4]:7.428782841068E-1,10[&rate=5.544198306662118E-4]:7.045221197233E-1)[&rate=5.544198306662118E-4]:5.757781715673E-2,6[&rate=5.544198306662118E-4]:7.456615807157E-1)[&rate=5.544198306662118E-4]:3.493403874716E-2)[&rate=5.544198306662118E-4]:4.269732469776E-2,(3[&rate=5.544198306662118E-4]:5.545413682665E-1,((88[&rate=5.544198306662118E-4]:8.363943495059E-2,89[&rate=5.544198306662118E-4]:9.73380650876E-2)[&rate=5.544198306662118E-4]:1.235227553752E-1,(((((93[&rate=5.544198306662118E-4]:5.805043249074E-2,84[&rate=5.544198306662118E-4]:4.435180235373E-2)[&rate=5.544198306662118E-4]:6.955482373893E-2,86[&rate=5.544198306662118E-4]:1.139066260927E-1)[&rate=5.544198306662118E-4]:8.057840369958E-3,(83[&rate=5.544198306662118E-4]:9.502334724358E-2,85[&rate=5.544198306662118E-4]:9.502334724358E-2)[&rate=5.544198306662118E-4]:2.694111921904E-2)[&rate=5.544198306662118E-4]:2.652136873387E-2,((91[&rate=5.544198306662118E-4]:4.812039412371E-2,90[&rate=5.544198306662118E-4]:4.812039412371E-2)[&rate=5.544198306662118E-4]:4.014126482611E-2,92[&rate=5.544198306662118E-4]:8.826165894982E-2)[&rate=5.544198306662118E-4]:7.392280638368E-2)[&rate=5.544198306662118E-4]:5.794610439484E-2,87[&rate=5.544198306662118E-4]:2.064319395913E-1)[&rate=5.544198306662118E-4]:7.30250734458E-4)[&rate=5.544198306662118E-4]:8.871052053379E-1)[&rate=5.544198306662118E-4]:2.166967813736E-1)[&rate=5.544198306662118E-4]:7.027750185806E-1,(((142[&rate=5.544198306662118E-4]:8.861650557248E-1,((145[&rate=5.544198306662118E-4]:5.57481491062E-1,141[&rate=5.544198306662118E-4]:5.547417650344E-1)[&rate=5.544198306662118E-4]:2.429611889897E-2,144[&rate=5.544198306662118E-4]:5.76298157906E-1)[&rate=5.544198306662118E-4]:3.043874457639E-1)[&rate=5.544198306662118E-4]:5.776474921994E-1,((((148[&rate=5.544198306662118E-4]:2.604569111786E-1,143[&rate=5.544198306662118E-4]:2.577171851513E-1)[&rate=5.544198306662118E-4]:5.095897621324E-1,((116[&rate=5.544198306662118E-4]:1.028217744145E-1,111[&rate=5.544198306662118E-4]:1.795341031817E-1)[&rate=5.544198306662118E-4]:7.902019184967E-3,(139[&rate=5.544198306662118E-4]:2.918375117609E-1,(104[&rate=5.544198306662118E-4]:7.086971497935E-2,106[&rate=5.544198306662118E-4]:7.086971497935E-2)[&rate=5.544198306662118E-4]:2.918697486381E-2)[&rate=5.544198306662118E-4]:7.094107635912E-2)[&rate=5.544198306662118E-4]:6.209667153278E-1)[&rate=5.544198306662118E-4]:3.009304740477E-2,((((107[&rate=5.544198306662118E-4]:5.375848117678E-1,109[&rate=5.544198306662118E-4]:5.567628939595E-1)[&rate=5.544198306662118E-4]:1.397129592105E-2,(114[&rate=5.544198306662118E-4]:2.568117106039E-1,112[&rate=5.544198306662118E-4]:3.390034914257E-1)[&rate=5.544198306662118E-4]:2.344704244822E-1)[&rate=5.544198306662118E-4]:5.628064495159E-2,108[&rate=5.544198306662118E-4]:6.050970266131E-1)[&rate=5.544198306662118E-4]:1.730141654075E-1,(115[&rate=5.544198306662118E-4]:6.969960669079E-1,(19[&rate=5.544198306662118E-4]:6.732434572338E-1,13[&rate=5.544198306662118E-4]:6.348872928502E-1)[&rate=5.544198306662118E-4]:1.443005548796E-1)[&rate=5.544198306662118E-4]:2.358087853727E-2)[&rate=5.544198306662118E-4]:4.120661088686E-2)[&rate=5.544198306662118E-4]:1.861699120306E-1,((117[&rate=5.544198306662118E-4]:7.22132025436E-1,(((4[&rate=5.544198306662118E-4]:2.429102250451E-1,30[&rate=5.544198306662118E-4]:4.155129647711E-1)[&rate=5.544198306662118E-4]:2.975884905688E-1,9[&rate=5.544198306662118E-4]:5.898137841069E-1)[&rate=5.544198306662118E-4]:3.377050219327E-2,(17[&rate=5.544198306662118E-4]:6.206073156944E-1,14[&rate=5.544198306662118E-4]:5.822511513107E-1)[&rate=5.544198306662118E-4]:4.955231307162E-2)[&rate=5.544198306662118E-4]:8.758883502615E-2)[&rate=5.544198306662118E-4]:1.276937637259E-1,(113[&rate=5.544198306662118E-4]:7.974567364253E-1,(110[&rate=5.544198306662118E-4]:6.282429410716E-1,105[&rate=5.544198306662118E-4]:6.063251328526E-1)[&rate=5.544198306662118E-4]:1.63734343299E-1)[&rate=5.544198306662118E-4]:4.962932670899E-2)[&rate=5.544198306662118E-4]:1.830591860502E-1)[&rate=5.544198306662118E-4]:2.610645590134E-1)[&rate=5.544198306662118E-4]:3.836138611218E-2,((102[&rate=5.544198306662118E-4]:4.733638969572E-2,(24[&rate=5.544198306662118E-4]:8.571511659713E-1,(1[&rate=5.544198306662118E-4]:2.293058032574E-2,(21[&rate=5.544198306662118E-4]:6.949095935873E-1,28[&rate=5.544198306662118E-4]:7.195671278337E-1)[&rate=5.544198306662118E-4]:8.966482235496E-2)[&rate=5.544198306662118E-4]:5.339866783736E-2)[&rate=5.544198306662118E-4]:3.518290593408E-1)[&rate=5.544198306662118E-4]:7.471474116591E-2,((23[&rate=5.544198306662118E-4]:6.741867287286E-1,(25[&rate=5.544198306662118E-4]:3.214387336229E-1,20[&rate=5.544198306662118E-4]:3.022606514312E-1)[&rate=5.544198306662118E-4]:3.637068992153E-1)[&rate=5.544198306662118E-4]:3.95527250797E-2,(140[&rate=5.544198306662118E-4]:4.232820627688E-1,11[&rate=5.544198306662118E-4]:4.424601449606E-1)[&rate=5.544198306662118E-4]:1.863478019985E-1)[&rate=5.544198306662118E-4]:5.5899660856E-1)[&rate=5.544198306662118E-4]:1.33547460709E-1)[&rate=5.544198306662118E-4]:2.211543026775E-1)[&rate=5.544198306662118E-4]:7.875666653655E-1)[&rate=5.544198306662118E-4]:3.28304235352E-1,40[&rate=5.544198306662118E-4]:6.139801839168E-1)[&rate=5.544198306662118E-4]:2.594019407576E-2)[&rate=5.544198306662118E-4]:3.042922117687E-1)[&rate=5.544198306662118E-4]:5.810689779907E-1)[&rate=5.544198306662118E-4]:9.631028296095E-2,32[&rate=5.544198306662118E-4]:6.598888641927E-2)[&rate=5.544198306662118E-4]:7.384010062548E-3,34[&rate=5.544198306662118E-4]:9.52907047009E-2)[&rate=5.544198306662118E-4]:4.467210519831E-3)[&rate=5.544198306662118E-4]:5.079183408502E-2,((((((53[&rate=5.544198306662118E-4]:4.468995650466E-1,((103[&rate=5.544198306662118E-4]:6.970727660188E-1,(29[&rate=5.544198306662118E-4]:5.286258126989E-1,(5[&rate=5.544198306662118E-4]:2.1233211324E-1,12[&rate=5.544198306662118E-4]:2.506882776235E-1)[&rate=5.544198306662118E-4]:1.710882200068E-1)[&rate=5.544198306662118E-4]:4.013236656487E-1)[&rate=5.544198306662118E-4]:1.169419170848E0,52[&rate=5.544198306662118E-4]:2.021982023061E-1)[&rate=5.544198306662118E-4]:2.528980840518E-1)[&rate=5.544198306662118E-4]:8.300331691784E-2,(((71[&rate=5.544198306662118E-4]:6.245995019235E-1,(79[&rate=5.544198306662118E-4]:2.223548047409E-1,(82[&rate=5.544198306662118E-4]:1.829603828521E-1,(72[&rate=5.544198306662118E-4]:3.802690818659E-2,78[&rate=5.544198306662118E-4]:5.99447164059E-2)[&rate=5.544198306662118E-4]:1.147964883641E-1)[&rate=5.544198306662118E-4]:4.761359997088E-2)[&rate=5.544198306662118E-4]:4.296419574566E-1)[&rate=5.544198306662118E-4]:2.599088670981E-3,((80[&rate=5.544198306662118E-4]:2.729426664167E-2,81[&rate=5.544198306662118E-4]:2.729426664167E-2)[&rate=5.544198306662118E-4]:5.769785177838E-1,(73[&rate=5.544198306662118E-4]:3.561957896719E-1,77[&rate=5.544198306662118E-4]:3.507163376172E-1)[&rate=5.544198306662118E-4]:2.973920632467E-1)[&rate=5.544198306662118E-4]:4.210388836065E-2)[&rate=5.544198306662118E-4]:5.56786682251E-2,(((74[&rate=5.544198306662118E-4]:5.024698992732E-1,76[&rate=5.544198306662118E-4]:5.024698992732E-1)[&rate=5.544198306662118E-4]:3.088873851358E-2,70[&rate=5.544198306662118E-4]:4.950024734033E-1)[&rate=5.544198306662118E-4]:1.06519994184E-1,75[&rate=5.544198306662118E-4]:6.398786319707E-1)[&rate=5.544198306662118E-4]:1.114917775337E-1)[&rate=5.544198306662118E-4]:5.249955310721E-1)[&rate=5.544198306662118E-4]:1.874964901423E-2,(134[&rate=5.544198306662118E-4]:5.445759326141E-1,(133[&rate=5.544198306662118E-4]:5.108682222152E-1,137[&rate=5.544198306662118E-4]:5.519641126263E-1)[&rate=5.544198306662118E-4]:6.384469670004E-2)[&rate=5.544198306662118E-4]:7.560191090316E-1)[&rate=5.544198306662118E-4]:3.109184453551E-1,125[&rate=5.544198306662118E-4]:6.491884626725E-1)[&rate=5.544198306662118E-4]:4.274354721454E-1,((((58[&rate=5.544198306662118E-4]:2.866663298722E-1,(54[&rate=5.544198306662118E-4]:2.20049063285E-1,57[&rate=5.544198306662118E-4]:2.610326698423E-1)[&rate=5.544198306662118E-4]:9.240217406894E-3)[&rate=5.544198306662118E-4]:3.954452349895E-2,(56[&rate=5.544198306662118E-4]:1.994668386856E-1,(55[&rate=5.544198306662118E-4]:1.690246703824E-1,37[&rate=5.544198306662118E-4]:2.154727578143E-1)[&rate=5.544198306662118E-4]:3.044216830321E-2)[&rate=5.544198306662118E-4]:9.94216103138E-2)[&rate=5.544198306662118E-4]:2.919243870475E-2,59[&rate=5.544198306662118E-4]:3.362776090158E-1)[&rate=5.544198306662118E-4]:2.407574279109E-1,68[&rate=5.544198306662118E-4]:5.278547090578E-1)[&rate=5.544198306662118E-4]:3.821025590934E-1)[&rate=5.544198306662118E-4]:5.935511659965E-1,(((((135[&rate=5.544198306662118E-4]:7.006973060848E-1,(138[&rate=5.544198306662118E-4]:1.961376587503E-1,136[&rate=5.544198306662118E-4]:6.463080943509E-2)[&rate=5.544198306662118E-4]:7.045596473346E-1)[&rate=5.544198306662118E-4]:2.140844141821E-1,(119[&rate=5.544198306662118E-4]:1.044250593045E0,120[&rate=5.544198306662118E-4]:9.483601820864E-1)[&rate=5.544198306662118E-4]:2.18476332701E-1)[&rate=5.544198306662118E-4]:7.842652780176E-1,126[&rate=5.544198306662118E-4]:1.26128968112E0)[&rate=5.544198306662118E-4]:2.81377401522E-1,66[&rate=5.544198306662118E-4]:2.954928929573E-1)[&rate=5.544198306662118E-4]:4.963625321216E-2,(67[&rate=5.544198306662118E-4]:9.790379472797E-2,((124[&rate=5.544198306662118E-4]:9.34176110329E-2,123[&rate=5.544198306662118E-4]:9.614985147002E-2)[&rate=5.544198306662118E-4]:2.694147242003E-2,122[&rate=5.544198306662118E-4]:1.230913238901E-1)[&rate=5.544198306662118E-4]:4.760850211786E-1)[&rate=5.544198306662118E-4]:2.472253514415E-1)[&rate=5.544198306662118E-4]:6.10658650206E-1)[&rate=5.544198306662118E-4]:5.777565156036E-2);
tree STATE_71640000 [&joint=-20960.57886307672,lnP=-20960.57886307672] = [&R] ((34[&rate=5.775053818152411E-4]:6.435336919862E-2,32[&rate=5.775053818152411E-4]:4.243556097954E-2)[&rate=5.775053818152411E-4]:9.696907851139E-3,((((((((121[&rate=5.775053818152411E-4]:1.91097075841E0,127[&rate=5.775053818152411E-4]:2.352066648821E0)[&rate=5.775053818152411E-4]:3.206745019919E-1,36[&rate=5.775053818152411E-4]:1.521932056073E-1)[&rate=5.775053818152411E-4]:3.327163405011E-2,((((51[&rate=5.775053818152411E-4]:5.737937559981E-1,(50[&rate=5.775053818152411E-4]:3.165852610453E-1,49[&rate=5.775053818152411E-4]:3.165852610453E-1)[&rate=5.775053818152411E-4]:2.517440140785E-1)[&rate=5.775053818152411E-4]:3.796216401083E-2,((43[&rate=5.775053818152411E-4]:5.240031915722E-1,46[&rate=5.775053818152411E-4]:5.240031915722E-1)[&rate=5.775053818152411E-4]:2.712889298313E-3,((42[&rate=5.775053818152411E-4]:1.833646298712E-1,41[&rate=5.775053818152411E-4]:1.779001489969E-1)[&rate=5.775053818152411E-4]:7.10637849406E-2,48[&rate=5.775053818152411E-4]:2.92679780932E-1)[&rate=5.775053818152411E-4]:2.2310733819E-1)[&rate=5.775053818152411E-4]:1.123622435099E-1)[&rate=5.775053818152411E-4]:2.488528984705E-2,((47[&rate=5.775053818152411E-4]:1.862771217813E-2,44[&rate=5.775053818152411E-4]:1.316323130388E-2)[&rate=5.775053818152411E-4]:5.854846879126E-1,45[&rate=5.775053818152411E-4]:5.959156787794E-1)[&rate=5.775053818152411E-4]:5.985121413665E-2)[&rate=5.775053818152411E-4]:2.251331865551E-1,(((((130[&rate=5.775053818152411E-4]:1.202650246659E-1,131[&rate=5.775053818152411E-4]:1.230047506933E-1)[&rate=5.775053818152411E-4]:1.574545548474E-1,(132[&rate=5.775053818152411E-4]:2.342200606181E-1,129[&rate=5.775053818152411E-4]:2.314803345907E-1)[&rate=5.775053818152411E-4]:4.623924492263E-2)[&rate=5.775053818152411E-4]:4.162745407553E-1,(69[&rate=5.775053818152411E-4]:7.982919949623E-1,118[&rate=5.775053818152411E-4]:7.873330908526E-1)[&rate=5.775053818152411E-4]:4.364733078597E-2)[&rate=5.775053818152411E-4]:6.22333498048E-1,128[&rate=5.775053818152411E-4]:1.313587892289E0)[&rate=5.775053818152411E-4]:1.177739154266E-1,((65[&rate=5.775053818152411E-4]:2.963355948064E-1,(62[&rate=5.775053818152411E-4]:2.870339410843E-1,(64[&rate=5.775053818152411E-4]:2.14322531532E-1,60[&rate=5.775053818152411E-4]:6.363760002532E-2)[&rate=5.775053818152411E-4]:3.161551914128E-2)[&rate=5.775053818152411E-4]:2.010824756398E-1)[&rate=5.775053818152411E-4]:1.979215027642E-1,(61[&rate=5.775053818152411E-4]:3.059266642439E-1,63[&rate=5.775053818152411E-4]:2.648307738328E-1)[&rate=5.775053818152411E-4]:3.801112552445E-1)[&rate=5.775053818152411E-4]:8.850499156248E-1)[&rate=5.775053818152411E-4]:2.229344840466E-1)[&rate=5.775053818152411E-4]:1.336032871682E-2)[&rate=5.775053818152411E-4]:3.513586990668E-2,35[&rate=5.775053818152411E-4]:1.740253670983E-1)[&rate=5.775053818152411E-4]:2.925018952701E-1,(38[&rate=5.775053818152411E-4]:6.772090711652E-1,((((40[&rate=5.775053818152411E-4]:4.866930528039E-1,16[&rate=5.775053818152411E-4]:2.572185978921E0)[&rate=5.775053818152411E-4]:3.174163278805E-2,(146[&rate=5.775053818152411E-4]:5.766592680364E-1,(((((7[&rate=5.775053818152411E-4]:1.850130359143E-1,8[&rate=5.775053818152411E-4]:1.850130359143E-1)[&rate=5.775053818152411E-4]:2.469148896291E-1,26[&rate=5.775053818152411E-4]:5.387772406119E-1)[&rate=5.775053818152411E-4]:3.833532331201E-2,31[&rate=5.775053818152411E-4]:6.209481803623E-1)[&rate=5.775053818152411E-4]:1.208590769214E-1,(22[&rate=5.775053818152411E-4]:4.918643119798E-1,27[&rate=5.775053818152411E-4]:5.083026681442E-1)[&rate=5.775053818152411E-4]:1.951484247558E-1)[&rate=5.775053818152411E-4]:1.375677009784E-1,2[&rate=5.775053818152411E-4]:6.51977697988E-1)[&rate=5.775053818152411E-4]:1.761188793643E0)[&rate=5.775053818152411E-4]:6.199399679045E-2)[&rate=5.775053818152411E-4]:9.646533389418E-3,(97[&rate=5.775053818152411E-4]:3.764882928463E-1,147[&rate=5.775053818152411E-4]:5.049035933928E-1)[&rate=5.775053818152411E-4]:8.055467476893E-2)[&rate=5.775053818152411E-4]:9.968406582512E-3,(((((94[&rate=5.775053818152411E-4]:1.790020305698E-1,100[&rate=5.775053818152411E-4]:1.790020305698E-1)[&rate=5.775053818152411E-4]:9.112946517365E-2,95[&rate=5.775053818152411E-4]:3.548309492955E-1)[&rate=5.775053818152411E-4]:2.243278784241E-1,(96[&rate=5.775053818152411E-4]:3.606770146029E-1,99[&rate=5.775053818152411E-4]:3.961961402858E-1)[&rate=5.775053818152411E-4]:1.938916491823E-1)[&rate=5.775053818152411E-4]:2.455248764976E-2,98[&rate=5.775053818152411E-4]:5.927823536207E-1)[&rate=5.775053818152411E-4]:5.662686270162E-2,(39[&rate=5.775053818152411E-4]:4.582544159929E-1,(101[&rate=5.775053818152411E-4]:1.215993302499E0,((((((((((111[&rate=5.775053818152411E-4]:4.696573726484E-1,106[&rate=5.775053818152411E-4]:4.53219016484E-1)[&rate=5.775053818152411E-4]:2.850827645813E-2,104[&rate=5.775053818152411E-4]:4.817272929421E-1)[&rate=5.775053818152411E-4]:2.5118820004E-3,139[&rate=5.775053818152411E-4]:6.760199968603E-1)[&rate=5.775053818152411E-4]:2.004445182622E-1,116[&rate=5.775053818152411E-4]:6.244097206019E-1)[&rate=5.775053818152411E-4]:3.530373068089E-2,(148[&rate=5.775053818152411E-4]:2.368666987883E-1,143[&rate=5.775053818152411E-4]:2.341269727609E-1)[&rate=5.775053818152411E-4]:4.612029168782E-1)[&rate=5.775053818152411E-4]:3.845123058769E-1,(((19[&rate=5.775053818152411E-4]:3.106610110036E-1,13[&rate=5.775053818152411E-4]:2.7230484662E-1)[&rate=5.775053818152411E-4]:3.119354522749E-1,115[&rate=5.775053818152411E-4]:5.02048518073E-1)[&rate=5.775053818152411E-4]:1.534769208719E-1,(108[&rate=5.775053818152411E-4]:6.146673000452E-1,((109[&rate=5.775053818152411E-4]:4.508349131803E-1,107[&rate=5.775053818152411E-4]:4.316568309886E-1)[&rate=5.775053818152411E-4]:7.151461930476E-2,(114[&rate=5.775053818152411E-4]:3.910560549275E-1,112[&rate=5.775053818152411E-4]:4.732478357494E-1)[&rate=5.775053818152411E-4]:5.184142276304E-2)[&rate=5.775053818152411E-4]:1.142355757792E-1)[&rate=5.775053818152411E-4]:9.839238547515E-2)[&rate=5.775053818152411E-4]:3.887003182148E-1)[&rate=5.775053818152411E-4]:2.444348747185E-1,((((9[&rate=5.775053818152411E-4]:6.359431173371E-1,117[&rate=5.775053818152411E-4]:6.469020214468E-1)[&rate=5.775053818152411E-4]:6.420962023262E-2,(4[&rate=5.775053818152411E-4]:2.03465199904E-2,30[&rate=5.775053818152411E-4]:1.929492597164E-1)[&rate=5.775053818152411E-4]:6.304911490862E-1)[&rate=5.775053818152411E-4]:3.624233187817E-2,(110[&rate=5.775053818152411E-4]:7.080410273723E-1,(113[&rate=5.775053818152411E-4]:6.927337974708E-1,105[&rate=5.775053818152411E-4]:6.65336537197E-1)[&rate=5.775053818152411E-4]:2.07866819562E-2)[&rate=5.775053818152411E-4]:3.109376810298E-2)[&rate=5.775053818152411E-4]:7.436960097801E-2,(17[&rate=5.775053818152411E-4]:4.926965550825E-1,14[&rate=5.775053818152411E-4]:4.543403906988E-1)[&rate=5.775053818152411E-4]:3.646434578092E-1)[&rate=5.775053818152411E-4]:5.518685641921E-1)[&rate=5.775053818152411E-4]:3.710259663577E-2,(142[&rate=5.775053818152411E-4]:4.894908044163E-1,((141[&rate=5.775053818152411E-4]:1.733014685211E-1,145[&rate=5.775053818152411E-4]:1.760411945487E-1)[&rate=5.775053818152411E-4]:2.058513203862E-1,144[&rate=5.775053818152411E-4]:3.764130628799E-1)[&rate=5.775053818152411E-4]:1.075982894814E-1)[&rate=5.775053818152411E-4]:1.091066944646E0)[&rate=5.775053818152411E-4]:1.388538541402E-1,((102[&rate=5.775053818152411E-4]:3.458154333758E-1,(24[&rate=5.775053818152411E-4]:9.193483799958E-1,((21[&rate=5.775053818152411E-4]:5.271280136876E-1,28[&rate=5.775053818152411E-4]:5.51785547934E-1)[&rate=5.775053818152411E-4]:2.603619630584E-1,1[&rate=5.775053818152411E-4]:2.584614112949E-2)[&rate=5.775053818152411E-4]:1.126803210581E-1)[&rate=5.775053818152411E-4]:5.881108889964E-1)[&rate=5.775053818152411E-4]:5.299330220036E-2,(((20[&rate=5.775053818152411E-4]:3.885972430611E-1,25[&rate=5.775053818152411E-4]:4.077753252528E-1)[&rate=5.775053818152411E-4]:1.762356029255E-1,23[&rate=5.775053818152411E-4]:5.730520240687E-1)[&rate=5.775053818152411E-4]:2.643823760563E-1,(11[&rate=5.775053818152411E-4]:6.934574203215E-1,140[&rate=5.775053818152411E-4]:6.742793381298E-1)[&rate=5.775053818152411E-4]:5.90454729543E-2)[&rate=5.775053818152411E-4]:7.120592669579E-1)[&rate=5.775053818152411E-4]:7.402752516034E-2)[&rate=5.775053818152411E-4]:3.392216383524E-1,((3[&rate=5.775053818152411E-4]:4.0196085223E-1,((((91[&rate=5.775053818152411E-4]:9.230073764556E-2,90[&rate=5.775053818152411E-4]:9.230073764556E-2)[&rate=5.775053818152411E-4]:6.18374586417E-2,92[&rate=5.775053818152411E-4]:1.541381962873E-1)[&rate=5.775053818152411E-4]:1.411493283876E-2,(((85[&rate=5.775053818152411E-4]:7.892450504485E-2,(86[&rate=5.775053818152411E-4]:7.88867526302E-2,83[&rate=5.775053818152411E-4]:7.88867526302E-2)[&rate=5.775053818152411E-4]:3.775241465101E-5)[&rate=5.775053818152411E-4]:6.065186364413E-3,84[&rate=5.775053818152411E-4]:8.498969140926E-2)[&rate=5.775053818152411E-4]:6.64656672436E-3,93[&rate=5.775053818152411E-4]:1.053348882706E-1)[&rate=5.775053818152411E-4]:6.29182408554E-2)[&rate=5.775053818152411E-4]:7.172168093698E-2,(87[&rate=5.775053818152411E-4]:1.222382977887E-1,(88[&rate=5.775053818152411E-4]:3.471555902223E-2,89[&rate=5.775053818152411E-4]:4.841418915925E-2)[&rate=5.775053818152411E-4]:8.752273876645E-2)[&rate=5.775053818152411E-4]:1.040378821373E-1)[&rate=5.775053818152411E-4]:7.154106997011E-1)[&rate=5.775053818152411E-4]:7.196669856306E-1,((15[&rate=5.775053818152411E-4]:5.133079170409E-1,10[&rate=5.775053818152411E-4]:4.749517526574E-1)[&rate=5.775053818152411E-4]:7.902321724547E-2,(6[&rate=5.775053818152411E-4]:4.543727210894E-1,18[&rate=5.775053818152411E-4]:5.173864197195E-1)[&rate=5.775053818152411E-4]:8.316389264913E-2)[&rate=5.775053818152411E-4]:6.361460186425E-1)[&rate=5.775053818152411E-4]:6.87690335201E-1)[&rate=5.775053818152411E-4]:4.094148554655E-1)[&rate=5.775053818152411E-4]:2.154252724873E-1)[&rate=5.775053818152411E-4]:6.273949978306E-2)[&rate=5.775053818152411E-4]:1.705570978788E-2)[&rate=5.775053818152411E-4]:2.074654565304E-1)[&rate=5.775053818152411E-4]:3.916836377187E-1)[&rate=5.775053818152411E-4]:2.352791683107E-1,((67[&rate=5.775053818152411E-4]:2.813123544187E-1,((123[&rate=5.775053818152411E-4]:8.835959428701E-2,124[&rate=5.775053818152411E-4]:8.562735384989E-2)[&rate=5.775053818152411E-4]:4.290710583284E-1,122[&rate=5.775053818152411E-4]:5.174306526154E-1)[&rate=5.775053818152411E-4]:2.65154252144E-1)[&rate=5.775053818152411E-4]:4.091676851734E-2,(((126[&rate=5.775053818152411E-4]:1.035865787769E0,((135[&rate=5.775053818152411E-4]:2.838656313498E-1,(138[&rate=5.775053818152411E-4]:2.29304303309E-1,136[&rate=5.775053818152411E-4]:9.779745399375E-2)[&rate=5.775053818152411E-4]:2.545613280409E-1)[&rate=5.775053818152411E-4]:5.317093247107E-1,120[&rate=5.775053818152411E-4]:1.067629750581E0)[&rate=5.775053818152411E-4]:6.580481488727E-1)[&rate=5.775053818152411E-4]:2.641549938548E-1,119[&rate=5.775053818152411E-4]:2.085723304267E0)[&rate=5.775053818152411E-4]:2.176665352058E-1,66[&rate=5.775053818152411E-4]:2.705131271444E-1)[&rate=5.775053818152411E-4]:5.171599579169E-2)[&rate=5.775053818152411E-4]:3.795773077431E-1)[&rate=5.775053818152411E-4]:7.330530240856E-2,((((52[&rate=5.775053818152411E-4]:4.629379922564E-1,(103[&rate=5.775053818152411E-4]:6.07301801263E-1,(29[&rate=5.775053818152411E-4]:5.723637558885E-1,(5[&rate=5.775053818152411E-4]:1.811038855628E-1,12[&rate=5.775053818152411E-4]:2.194600499463E-1)[&rate=5.775053818152411E-4]:2.460543908737E-1)[&rate=5.775053818152411E-4]:2.678147577032E-1)[&rate=5.775053818152411E-4]:1.519929925554E0)[&rate=5.775053818152411E-4]:2.944919900626E-1,((133[&rate=5.775053818152411E-4]:4.954026084299E-1,(137[&rate=5.775053818152411E-4]:2.319089894943E-1,134[&rate=5.775053818152411E-4]:1.606761127821E-1)[&rate=5.775053818152411E-4]:3.045895093466E-1)[&rate=5.775053818152411E-4]:9.755124863949E-1,(53[&rate=5.775053818152411E-4]:6.510224383327E-1,(((79[&rate=5.775053818152411E-4]:2.736541582033E-1,(82[&rate=5.775053818152411E-4]:2.429315901078E-1,(78[&rate=5.775053818152411E-4]:2.294669028847E-2,72[&rate=5.775053818152411E-4]:1.028882069154E-3)[&rate=5.775053818152411E-4]:2.117657217373E-1)[&rate=5.775053818152411E-4]:3.894174617757E-2)[&rate=5.775053818152411E-4]:1.574079666586E-1,(((77[&rate=5.775053818152411E-4]:2.405179969529E-1,73[&rate=5.775053818152411E-4]:2.459974490076E-1)[&rate=5.775053818152411E-4]:1.259171438487E-1,71[&rate=5.775053818152411E-4]:3.034214421715E-1)[&rate=5.775053818152411E-4]:1.295301993794E-2,(81[&rate=5.775053818152411E-4]:9.305312972874E-2,80[&rate=5.775053818152411E-4]:9.305312972874E-2)[&rate=5.775053818152411E-4]:2.424994145724E-1)[&rate=5.775053818152411E-4]:8.729040247851E-2)[&rate=5.775053818152411E-4]:2.64498073358E-1,((74[&rate=5.775053818152411E-4]:3.939558575368E-1,(76[&rate=5.775053818152411E-4]:3.519904549787E-1,70[&rate=5.775053818152411E-4]:3.136342905952E-1)[&rate=5.775053818152411E-4]:4.196540255811E-2)[&rate=5.775053818152411E-4]:1.913955335971E-1,75[&rate=5.775053818152411E-4]:5.853513911339E-1)[&rate=5.775053818152411E-4]:1.513046974969E-1)[&rate=5.775053818152411E-4]:6.608294083141E-1)[&rate=5.775053818152411E-4]:3.781315952385E-2)[&rate=5.775053818152411E-4]:6.039766315108E-2)[&rate=5.775053818152411E-4]:2.467934095407E-1,125[&rate=5.775053818152411E-4]:7.856441568872E-1)[&rate=5.775053818152411E-4]:4.328245327552E-1,((59[&rate=5.775053818152411E-4]:4.483186177859E-1,((((55[&rate=5.775053818152411E-4]:1.264991991624E-1,56[&rate=5.775053818152411E-4]:1.264991991624E-1)[&rate=5.775053818152411E-4]:2.506760885762E-1,57[&rate=5.775053818152411E-4]:3.881042494874E-1)[&rate=5.775053818152411E-4]:8.682150686874E-3,58[&rate=5.775053818152411E-4]:4.131798427972E-1)[&rate=5.775053818152411E-4]:8.894748559317E-3,(37[&rate=5.775053818152411E-4]:3.992312126893E-1,54[&rate=5.775053818152411E-4]:3.227284804489E-1)[&rate=5.775053818152411E-4]:4.196906172732E-2)[&rate=5.775053818152411E-4]:4.536970948948E-2)[&rate=5.775053818152411E-4]:3.13081161946E-1,68[&rate=5.775053818152411E-4]:7.12219451863E-1)[&rate=5.775053818152411E-4]:3.395825711126E-1)[&rate=5.775053818152411E-4]:2.710303478844E-1)[&rate=5.775053818152411E-4]:1.332459504785E-1,33[&rate=5.775053818152411E-4]:2.890562877172E-2)[&rate=5.775053818152411E-4]:2.870629211367E-2);
tree STATE_71730000 [&joint=-20959.370216671017,lnP=-20959.370216671017] = [&R] ((32[&rate=5.656204052508062E-4]:6.552160055252E-2,(((((127[&rate=5.656204052508062E-4]:2.835627723712E0,(35[&rate=5.656204052508062E-4]:6.314213744613E-3,(121[&rate=5.656204052508062E-4]:2.121421140741E0,36[&rate=5.656204052508062E-4]:4.196908594617E-2)[&rate=5.656204052508062E-4]:1.092047026421E-2)[&rate=5.656204052508062E-4]:2.621902222963E-1)[&rate=5.656204052508062E-4]:3.573379821643E-2,(((128[&rate=5.656204052508062E-4]:1.239410233038E0,(118[&rate=5.656204052508062E-4]:7.181524959544E-1,(69[&rate=5.656204052508062E-4]:6.889371940957E-1,((130[&rate=5.656204052508062E-4]:2.263923671318E-1,131[&rate=5.656204052508062E-4]:2.291320931591E-1)[&rate=5.656204052508062E-4]:1.617224793552E-1,(132[&rate=5.656204052508062E-4]:3.260877255684E-1,129[&rate=5.656204052508062E-4]:3.23347999541E-1)[&rate=5.656204052508062E-4]:6.476684694592E-2)[&rate=5.656204052508062E-4]:1.528771421292E-1)[&rate=5.656204052508062E-4]:4.017420596831E-2)[&rate=5.656204052508062E-4]:6.60983764481E-1)[&rate=5.656204052508062E-4]:1.954432272543E-1,((((62[&rate=5.656204052508062E-4]:4.064827941283E-1,65[&rate=5.656204052508062E-4]:2.147019722105E-1)[&rate=5.656204052508062E-4]:5.900629944515E-2,64[&rate=5.656204052508062E-4]:4.243932031624E-1)[&rate=5.656204052508062E-4]:4.052424607087E-3,60[&rate=5.656204052508062E-4]:2.777606962628E-1)[&rate=5.656204052508062E-4]:2.517591058927E-1,(61[&rate=5.656204052508062E-4]:1.100786880036E-1,63[&rate=5.656204052508062E-4]:6.89827975926E-2)[&rate=5.656204052508062E-4]:6.112219360695E-1)[&rate=5.656204052508062E-4]:8.532788636165E-1)[&rate=5.656204052508062E-4]:2.635163891702E-1,(45[&rate=5.656204052508062E-4]:6.383259041581E-1,(44[&rate=5.656204052508062E-4]:6.205674140904E-1,(((42[&rate=5.656204052508062E-4]:3.983655455864E-1,(48[&rate=5.656204052508062E-4]:3.174278653718E-1,41[&rate=5.656204052508062E-4]:2.737120183774E-1)[&rate=5.656204052508062E-4]:1.191890463348E-1)[&rate=5.656204052508062E-4]:1.016720470953E-1,(43[&rate=5.656204052508062E-4]:5.283986935877E-1,46[&rate=5.656204052508062E-4]:5.283986935877E-1)[&rate=5.656204052508062E-4]:2.081922696272E-2)[&rate=5.656204052508062E-4]:6.158457313237E-2,(((49[&rate=5.656204052508062E-4]:4.161819387596E-1,50[&rate=5.656204052508062E-4]:4.161819387596E-1)[&rate=5.656204052508062E-4]:6.73180453261E-3,47[&rate=5.656204052508062E-4]:4.55700628538E-1)[&rate=5.656204052508062E-4]:2.381295114974E-2,51[&rate=5.656204052508062E-4]:4.521911753162E-1)[&rate=5.656204052508062E-4]:1.312889139951E-1)[&rate=5.656204052508062E-4]:1.522940128177E-2)[&rate=5.656204052508062E-4]:2.049073050488E-2)[&rate=5.656204052508062E-4]:2.866477330131E-1)[&rate=5.656204052508062E-4]:1.346355080825E-1)[&rate=5.656204052508062E-4]:2.093112082527E-1,(38[&rate=5.656204052508062E-4]:8.326476452864E-1,((((97[&rate=5.656204052508062E-4]:4.131211571819E-1,(2[&rate=5.656204052508062E-4]:6.067456129711E-1,(((22[&rate=5.656204052508062E-4]:1.840286759647E-1,27[&rate=5.656204052508062E-4]:2.00467032129E-1)[&rate=5.656204052508062E-4]:4.803175615927E-1,31[&rate=5.656204052508062E-4]:7.191407581055E-1)[&rate=5.656204052508062E-4]:2.571893966593E-2,((7[&rate=5.656204052508062E-4]:2.069148182814E-1,8[&rate=5.656204052508062E-4]:2.069148182814E-1)[&rate=5.656204052508062E-4]:1.424854895841E-1,26[&rate=5.656204052508062E-4]:4.562496229341E-1)[&rate=5.656204052508062E-4]:2.447744583989E-1)[&rate=5.656204052508062E-4]:8.928317547375E-2)[&rate=5.656204052508062E-4]:1.834139598406E0)[&rate=5.656204052508062E-4]:3.512451734782E-2,(146[&rate=5.656204052508062E-4]:5.838922571287E-1,((16[&rate=5.656204052508062E-4]:2.451742349934E0,((101[&rate=5.656204052508062E-4]:8.154678005797E-1,(((((((116[&rate=5.656204052508062E-4]:7.035675761642E-1,(((139[&rate=5.656204052508062E-4]:2.077230519762E-1,111[&rate=5.656204052508062E-4]:3.238058622286E-2)[&rate=5.656204052508062E-4]:2.567786353113E-1,(106[&rate=5.656204052508062E-4]:5.741542430843E-2,104[&rate=5.656204052508062E-4]:5.741542430843E-2)[&rate=5.656204052508062E-4]:2.153054410614E-1)[&rate=5.656204052508062E-4]:3.841967673223E-1,(148[&rate=5.656204052508062E-4]:1.755082695282E-1,143[&rate=5.656204052508062E-4]:1.727685435009E-1)[&rate=5.656204052508062E-4]:4.594915549448E-1)[&rate=5.656204052508062E-4]:1.069239160749E-1)[&rate=5.656204052508062E-4]:7.203213380585E-2,((115[&rate=5.656204052508062E-4]:3.885513290813E-1,(19[&rate=5.656204052508062E-4]:4.133457375113E-1,13[&rate=5.656204052508062E-4]:3.749895731276E-1)[&rate=5.656204052508062E-4]:9.575353677554E-2)[&rate=5.656204052508062E-4]:1.682159398884E-1,(108[&rate=5.656204052508062E-4]:4.527617593652E-1,(((114[&rate=5.656204052508062E-4]:1.950854799133E-1,112[&rate=5.656204052508062E-4]:2.772772607351E-1)[&rate=5.656204052508062E-4]:1.365463424772E-1,109[&rate=5.656204052508062E-4]:4.11083877185E-1)[&rate=5.656204052508062E-4]:8.707784552652E-3,107[&rate=5.656204052508062E-4]:4.006135795459E-1)[&rate=5.656204052508062E-4]:5.488790584661E-2)[&rate=5.656204052508062E-4]:1.615397561799E-1)[&rate=5.656204052508062E-4]:2.188324410003E-1)[&rate=5.656204052508062E-4]:5.185009884291E-2,((113[&rate=5.656204052508062E-4]:6.12968689621E-1,(110[&rate=5.656204052508062E-4]:3.786742912885E-1,105[&rate=5.656204052508062E-4]:3.567564830694E-1)[&rate=5.656204052508062E-4]:2.288149462778E-1)[&rate=5.656204052508062E-4]:1.490623935991E-1,(9[&rate=5.656204052508062E-4]:6.412523393683E-1,(((17[&rate=5.656204052508062E-4]:2.692729682565E-1,14[&rate=5.656204052508062E-4]:2.309168038728E-1)[&rate=5.656204052508062E-4]:2.717127612104E-1,(4[&rate=5.656204052508062E-4]:1.297869688715E-2,30[&rate=5.656204052508062E-4]:1.855814366132E-1)[&rate=5.656204052508062E-4]:4.321166216209E-1)[&rate=5.656204052508062E-4]:1.017085951947E-1,117[&rate=5.656204052508062E-4]:6.070778863055E-1)[&rate=5.656204052508062E-4]:4.513335717244E-2)[&rate=5.656204052508062E-4]:1.125595657698E-1)[&rate=5.656204052508062E-4]:1.476105064146E-1)[&rate=5.656204052508062E-4]:8.663862850118E-2,(142[&rate=5.656204052508062E-4]:3.972850763121E-1,(144[&rate=5.656204052508062E-4]:1.915346114316E-1,(145[&rate=5.656204052508062E-4]:5.412381766437E-2,141[&rate=5.656204052508062E-4]:5.138409163678E-2)[&rate=5.656204052508062E-4]:1.428902458222E-1)[&rate=5.656204052508062E-4]:2.002710128255E-1)[&rate=5.656204052508062E-4]:7.715978815501E-1)[&rate=5.656204052508062E-4]:1.763890424171E-1,((1[&rate=5.656204052508062E-4]:7.561630395085E-2,(21[&rate=5.656204052508062E-4]:8.058065380145E-1,28[&rate=5.656204052508062E-4]:8.304640722609E-1)[&rate=5.656204052508062E-4]:3.145360155288E-2)[&rate=5.656204052508062E-4]:1.877281305771E-1,24[&rate=5.656204052508062E-4]:1.044166352336E0)[&rate=5.656204052508062E-4]:2.161741410937E-1)[&rate=5.656204052508062E-4]:2.320034788102E-2,(((11[&rate=5.656204052508062E-4]:4.31819958665E-1,140[&rate=5.656204052508062E-4]:4.126418764732E-1)[&rate=5.656204052508062E-4]:1.310786662683E-1,(23[&rate=5.656204052508062E-4]:4.44409774502E-1,(25[&rate=5.656204052508062E-4]:3.55346043347E-1,20[&rate=5.656204052508062E-4]:3.361679611553E-1)[&rate=5.656204052508062E-4]:1.000226352646E-1)[&rate=5.656204052508062E-4]:2.034203572805E-1)[&rate=5.656204052508062E-4]:5.333923679244E-1,102[&rate=5.656204052508062E-4]:3.053756820022E-2)[&rate=5.656204052508062E-4]:9.135943749434E-2)[&rate=5.656204052508062E-4]:2.103375203874E-1,(((((93[&rate=5.656204052508062E-4]:1.916256775763E-2,84[&rate=5.656204052508062E-4]:5.463937620616E-3)[&rate=5.656204052508062E-4]:6.602085541128E-2,((91[&rate=5.656204052508062E-4]:6.32735394322E-3,90[&rate=5.656204052508062E-4]:6.32735394322E-3)[&rate=5.656204052508062E-4]:4.884493143915E-2,92[&rate=5.656204052508062E-4]:5.517228538237E-2)[&rate=5.656204052508062E-4]:3.001113778654E-2)[&rate=5.656204052508062E-4]:1.99007155815E-1,87[&rate=5.656204052508062E-4]:2.704919488469E-1)[&rate=5.656204052508062E-4]:1.078646857114E-1,((88[&rate=5.656204052508062E-4]:7.467366720993E-2,89[&rate=5.656204052508062E-4]:8.837229734695E-2)[&rate=5.656204052508062E-4]:1.080033162278E-1,(85[&rate=5.656204052508062E-4]:1.221127252258E-1,(86[&rate=5.656204052508062E-4]:8.600752077734E-2,83[&rate=5.656204052508062E-4]:8.600752077734E-2)[&rate=5.656204052508062E-4]:3.610520444848E-2)[&rate=5.656204052508062E-4]:6.056425821194E-2)[&rate=5.656204052508062E-4]:1.956796511205E-1)[&rate=5.656204052508062E-4]:8.019550360221E-1,((3[&rate=5.656204052508062E-4]:4.795764983672E-1,18[&rate=5.656204052508062E-4]:5.946449915178E-1)[&rate=5.656204052508062E-4]:1.345100072516E-1,(6[&rate=5.656204052508062E-4]:6.511978586901E-1,(15[&rate=5.656204052508062E-4]:4.183485832767E-1,10[&rate=5.656204052508062E-4]:3.799924188932E-1)[&rate=5.656204052508062E-4]:2.876437959612E-1)[&rate=5.656204052508062E-4]:1.494344144916E-2)[&rate=5.656204052508062E-4]:2.649913756447E-2)[&rate=5.656204052508062E-4]:6.889091568714E-1)[&rate=5.656204052508062E-4]:4.887127265527E-1)[&rate=5.656204052508062E-4]:5.06559919507E-1,147[&rate=5.656204052508062E-4]:4.062406102732E-1)[&rate=5.656204052508062E-4]:1.738586272386E-2)[&rate=5.656204052508062E-4]:8.128673027072E-2,39[&rate=5.656204052508062E-4]:4.475361540875E-1)[&rate=5.656204052508062E-4]:1.613752380636E-2)[&rate=5.656204052508062E-4]:5.561024800212E-2)[&rate=5.656204052508062E-4]:1.29855286179E-1,(40[&rate=5.656204052508062E-4]:5.465791048956E-1,94[&rate=5.656204052508062E-4]:6.012239136386E-1)[&rate=5.656204052508062E-4]:1.025601071794E-1)[&rate=5.656204052508062E-4]:4.625079350855E-3,((98[&rate=5.656204052508062E-4]:5.816424771846E-1,(95[&rate=5.656204052508062E-4]:5.547899825598E-1,100[&rate=5.656204052508062E-4]:4.700905290077E-1)[&rate=5.656204052508062E-4]:3.778145637355E-2)[&rate=5.656204052508062E-4]:1.006516499363E-1,(96[&rate=5.656204052508062E-4]:5.949019900456E-1,99[&rate=5.656204052508062E-4]:6.304211157285E-1)[&rate=5.656204052508062E-4]:7.373093488967E-2)[&rate=5.656204052508062E-4]:9.988546485118E-2)[&rate=5.656204052508062E-4]:2.471893647897E-1)[&rate=5.656204052508062E-4]:2.832672437391E-1)[&rate=5.656204052508062E-4]:2.198030702578E-1,(((67[&rate=5.656204052508062E-4]:2.664653796029E-1,(124[&rate=5.656204052508062E-4]:3.55715239714E-1,(123[&rate=5.656204052508062E-4]:1.932209775515E-1,122[&rate=5.656204052508062E-4]:1.932209775515E-1)[&rate=5.656204052508062E-4]:1.652265025996E-1)[&rate=5.656204052508062E-4]:4.092904497924E-1)[&rate=5.656204052508062E-4]:1.35032255296E-1,((119[&rate=5.656204052508062E-4]:1.894524595098E0,((120[&rate=5.656204052508062E-4]:1.06063601299E0,(135[&rate=5.656204052508062E-4]:4.618428412974E-1,(138[&rate=5.656204052508062E-4]:1.618486660205E-1,136[&rate=5.656204052508062E-4]:3.034181670532E-2)[&rate=5.656204052508062E-4]:4.999941752769E-1)[&rate=5.656204052508062E-4]:3.46738377172E-1)[&rate=5.656204052508062E-4]:7.094987229959E-1,126[&rate=5.656204052508062E-4]:1.080322624301E0)[&rate=5.656204052508062E-4]:2.849944815284E-2)[&rate=5.656204052508062E-4]:3.970569625815E-1,66[&rate=5.656204052508062E-4]:2.587048453504E-1)[&rate=5.656204052508062E-4]:1.427927895485E-1)[&rate=5.656204052508062E-4]:3.079473425278E-1,(((((52[&rate=5.656204052508062E-4]:6.473751943543E-1,(103[&rate=5.656204052508062E-4]:5.653530056166E-1,(29[&rate=5.656204052508062E-4]:3.597220138087E-1,(5[&rate=5.656204052508062E-4]:5.972343733559E-2,12[&rate=5.656204052508062E-4]:9.807960171905E-2)[&rate=5.656204052508062E-4]:1.547930970211E-1)[&rate=5.656204052508062E-4]:4.385077041367E-1)[&rate=5.656204052508062E-4]:1.746315923299E0)[&rate=5.656204052508062E-4]:4.594085590073E-2,(((73[&rate=5.656204052508062E-4]:5.213767774671E-1,77[&rate=5.656204052508062E-4]:5.158973254124E-1)[&rate=5.656204052508062E-4]:7.49051950361E-2,((79[&rate=5.656204052508062E-4]:2.379314795378E-1,(((78[&rate=5.656204052508062E-4]:2.279827078749E-2,72[&rate=5.656204052508062E-4]:8.804625681789E-4)[&rate=5.656204052508062E-4]:1.148754415771E-1,71[&rate=5.656204052508062E-4]:1.102764520905E-1)[&rate=5.656204052508062E-4]:3.814929213643E-2,82[&rate=5.656204052508062E-4]:1.840421825831E-1)[&rate=5.656204052508062E-4]:6.210847503683E-2)[&rate=5.656204052508062E-4]:2.138526727731E-1,(81[&rate=5.656204052508062E-4]:8.634449356452E-2,80[&rate=5.656204052508062E-4]:8.634449356452E-2)[&rate=5.656204052508062E-4]:3.572204806641E-1)[&rate=5.656204052508062E-4]:1.034019297815E-1)[&rate=5.656204052508062E-4]:2.78453766169E-1,(75[&rate=5.656204052508062E-4]:5.796769397932E-1,(74[&rate=5.656204052508062E-4]:5.37428425346E-1,(76[&rate=5.656204052508062E-4]:4.520850038057E-1,70[&rate=5.656204052508062E-4]:4.137288394222E-1)[&rate=5.656204052508062E-4]:8.534342154033E-2)[&rate=5.656204052508062E-4]:4.224851444724E-2)[&rate=5.656204052508062E-4]:2.95058798879E-1)[&rate=5.656204052508062E-4]:5.568466488835E-1)[&rate=5.656204052508062E-4]:8.83882790265E-2,(((134[&rate=5.656204052508062E-4]:4.026418564775E-1,137[&rate=5.656204052508062E-4]:4.738747331897E-1)[&rate=5.656204052508062E-4]:8.412772684625E-2,133[&rate=5.656204052508062E-4]:5.16906569625E-1)[&rate=5.656204052508062E-4]:9.143696482249E-1,53[&rate=5.656204052508062E-4]:6.491967208817E-1)[&rate=5.656204052508062E-4]:1.243108870885E-1)[&rate=5.656204052508062E-4]:4.905804321441E-1,125[&rate=5.656204052508062E-4]:1.053705526453E0)[&rate=5.656204052508062E-4]:3.075765337628E-1,((57[&rate=5.656204052508062E-4]:4.781468968249E-1,((59[&rate=5.656204052508062E-4]:4.261568178817E-1,((54[&rate=5.656204052508062E-4]:1.385557968391E-1,58[&rate=5.656204052508062E-4]:1.959328460195E-1)[&rate=5.656204052508062E-4]:2.445702312401E-1,37[&rate=5.656204052508062E-4]:4.596287603197E-1)[&rate=5.656204052508062E-4]:4.779423682201E-3)[&rate=5.656204052508062E-4]:3.090475884794E-2,(55[&rate=5.656204052508062E-4]:2.729183496119E-1,56[&rate=5.656204052508062E-4]:2.729183496119E-1)[&rate=5.656204052508062E-4]:1.759465058061E-1)[&rate=5.656204052508062E-4]:1.835307965818E-2)[&rate=5.656204052508062E-4]:2.338086467727E-1,68[&rate=5.656204052508062E-4]:6.600429752915E-1)[&rate=5.656204052508062E-4]:5.345724182575E-1)[&rate=5.656204052508062E-4]:6.255022164994E-2)[&rate=5.656204052508062E-4]:2.390753534111E-2)[&rate=5.656204052508062E-4]:1.706865787562E-1,34[&rate=5.656204052508062E-4]:4.102539289394E-2)[&rate=5.656204052508062E-4]:4.641401587767E-2)[&rate=5.656204052508062E-4]:1.570542350817E-2,33[&rate=5.656204052508062E-4]:8.670647611541E-2);
tree STATE_71820000 [&joint=-20958.831795800867,lnP=-20958.831795800867] = [&R] (((67[&rate=5.748038200078798E-4]:1.450212491884E-1,((124[&rate=5.748038200078798E-4]:1.907662137271E-1,123[&rate=5.748038200078798E-4]:1.934984541642E-1)[&rate=5.748038200078798E-4]:2.202413197979E-1,122[&rate=5.748038200078798E-4]:4.137397739622E-1)[&rate=5.748038200078798E-4]:2.325540255669E-1)[&rate=5.748038200078798E-4]:3.447332427231E-1,((((119[&rate=5.748038200078798E-4]:1.055298776713E0,120[&rate=5.748038200078798E-4]:9.594083657538E-1)[&rate=5.748038200078798E-4]:1.361148480091E-1,(135[&rate=5.748038200078798E-4]:7.500917593054E-1,(138[&rate=5.748038200078798E-4]:4.983735944029E-1,136[&rate=5.748038200078798E-4]:3.668667450877E-1)[&rate=5.748038200078798E-4]:4.517181649025E-1)[&rate=5.748038200078798E-4]:9.337665993699E-2)[&rate=5.748038200078798E-4]:5.335637176852E-1,126[&rate=5.748038200078798E-4]:9.392748197631E-1)[&rate=5.748038200078798E-4]:5.756213059603E-1,66[&rate=5.748038200078798E-4]:2.677219360384E-1)[&rate=5.748038200078798E-4]:2.220325558731E-1)[&rate=5.748038200078798E-4]:6.264179246974E-1,((32[&rate=5.748038200078798E-4]:3.782370571263E-3,34[&rate=5.748038200078798E-4]:2.570017879035E-2)[&rate=5.748038200078798E-4]:8.261715816753E-2,((((((53[&rate=5.748038200078798E-4]:7.402194547873E-1,(((103[&rate=5.748038200078798E-4]:4.086222478338E-1,(29[&rate=5.748038200078798E-4]:5.896859697042E-1,(5[&rate=5.748038200078798E-4]:2.121991104861E-1,12[&rate=5.748038200078798E-4]:2.505552748696E-1)[&rate=5.748038200078798E-4]:2.322813797661E-1)[&rate=5.748038200078798E-4]:5.181299045841E-2)[&rate=5.748038200078798E-4]:1.853237996987E0,52[&rate=5.748038200078798E-4]:5.975665102595E-1)[&rate=5.748038200078798E-4]:2.064991766813E-2,((134[&rate=5.748038200078798E-4]:3.073146887072E-1,137[&rate=5.748038200078798E-4]:3.785475654194E-1)[&rate=5.748038200078798E-4]:2.676968638281E-2,133[&rate=5.748038200078798E-4]:3.642213613911E-1)[&rate=5.748038200078798E-4]:1.027877842193E0)[&rate=5.748038200078798E-4]:1.301997481711E-1)[&rate=5.748038200078798E-4]:8.093826280991E-2,(((81[&rate=5.748038200078798E-4]:1.495840845863E-1,80[&rate=5.748038200078798E-4]:1.495840845863E-1)[&rate=5.748038200078798E-4]:4.797506541962E-1,(((82[&rate=5.748038200078798E-4]:2.643383069467E-1,(79[&rate=5.748038200078798E-4]:8.478733831205E-2,71[&rate=5.748038200078798E-4]:5.739007803802E-2)[&rate=5.748038200078798E-4]:1.713317905526E-1)[&rate=5.748038200078798E-4]:1.84376156735E-1,(78[&rate=5.748038200078798E-4]:3.665127275321E-2,72[&rate=5.748038200078798E-4]:1.47334645339E-2)[&rate=5.748038200078798E-4]:4.038440128465E-1)[&rate=5.748038200078798E-4]:1.902165015065E-1,(77[&rate=5.748038200078798E-4]:1.725176684675E-1,73[&rate=5.748038200078798E-4]:1.779971205222E-1)[&rate=5.748038200078798E-4]:4.938105569948E-1)[&rate=5.748038200078798E-4]:6.842129758596E-3)[&rate=5.748038200078798E-4]:1.544923363751E-1,((74[&rate=5.748038200078798E-4]:4.971097533239E-1,(76[&rate=5.748038200078798E-4]:4.78395581425E-1,70[&rate=5.748038200078798E-4]:4.400394170416E-1)[&rate=5.748038200078798E-4]:1.871417189881E-2)[&rate=5.748038200078798E-4]:1.735196538321E-1,75[&rate=5.748038200078798E-4]:6.70629407156E-1)[&rate=5.748038200078798E-4]:1.625127364947E-1)[&rate=5.748038200078798E-4]:7.344786325586E-1)[&rate=5.748038200078798E-4]:3.186640128339E-1,125[&rate=5.748038200078798E-4]:9.294392167698E-1)[&rate=5.748038200078798E-4]:1.164867186968E-1,((((59[&rate=5.748038200078798E-4]:2.291742087922E-1,(54[&rate=5.748038200078798E-4]:1.882487722276E-1,(37[&rate=5.748038200078798E-4]:9.744065121217E-2,58[&rate=5.748038200078798E-4]:7.831496815206E-2)[&rate=5.748038200078798E-4]:1.673108532559E-1)[&rate=5.748038200078798E-4]:2.674070444381E-3)[&rate=5.748038200078798E-4]:5.0907339856E-2,(55[&rate=5.748038200078798E-4]:2.454259879604E-1,56[&rate=5.748038200078798E-4]:2.454259879604E-1)[&rate=5.748038200078798E-4]:2.645883937625E-2)[&rate=5.748038200078798E-4]:1.849104025737E-2,57[&rate=5.748038200078798E-4]:3.013048293427E-1)[&rate=5.748038200078798E-4]:1.459153850822E-1,68[&rate=5.748038200078798E-4]:3.953076461189E-1)[&rate=5.748038200078798E-4]:4.83951622681E-1)[&rate=5.748038200078798E-4]:5.179542703541E-1,(((((((129[&rate=5.748038200078798E-4]:2.30241985839E-1,(130[&rate=5.748038200078798E-4]:1.372157943504E-1,131[&rate=5.748038200078798E-4]:1.399555203778E-1)[&rate=5.748038200078798E-4]:9.302619148858E-2)[&rate=5.748038200078798E-4]:6.315221652324E-2,132[&rate=5.748038200078798E-4]:2.961339283896E-1)[&rate=5.748038200078798E-4]:3.874565202943E-1,118[&rate=5.748038200078798E-4]:8.178370240265E-1)[&rate=5.748038200078798E-4]:1.454731518247E-2,69[&rate=5.748038200078798E-4]:8.433432433186E-1)[&rate=5.748038200078798E-4]:9.675123339755E-1,((128[&rate=5.748038200078798E-4]:1.246015415934E0,((65[&rate=5.748038200078798E-4]:2.871477062541E-1,((60[&rate=5.748038200078798E-4]:1.225294801704E-1,64[&rate=5.748038200078798E-4]:2.732144116771E-1)[&rate=5.748038200078798E-4]:1.434286788084E-1,62[&rate=5.748038200078798E-4]:4.577389808966E-1)[&rate=5.748038200078798E-4]:2.118954727526E-2)[&rate=5.748038200078798E-4]:2.311684979634E-1,(61[&rate=5.748038200078798E-4]:1.52729578098E-1,63[&rate=5.748038200078798E-4]:1.11633687687E-1)[&rate=5.748038200078798E-4]:5.573674480372E-1)[&rate=5.748038200078798E-4]:6.756444171959E-1)[&rate=5.748038200078798E-4]:3.912262282865E-1,(((((44[&rate=5.748038200078798E-4]:4.894471306843E-1,51[&rate=5.748038200078798E-4]:4.675892071871E-1)[&rate=5.748038200078798E-4]:1.312918056889E-1,((((42[&rate=5.748038200078798E-4]:1.496649753889E-2,48[&rate=5.748038200078798E-4]:5.321786365911E-2)[&rate=5.748038200078798E-4]:2.913920378407E-1,41[&rate=5.748038200078798E-4]:3.008940545054E-1)[&rate=5.748038200078798E-4]:1.380034658793E-1,46[&rate=5.748038200078798E-4]:4.935423291276E-1)[&rate=5.748038200078798E-4]:5.13298318305E-2,43[&rate=5.748038200078798E-4]:5.448721609581E-1)[&rate=5.748038200078798E-4]:8.133125628928E-2)[&rate=5.748038200078798E-4]:2.62025735344E-2,(50[&rate=5.748038200078798E-4]:5.83791706175E-1,49[&rate=5.748038200078798E-4]:5.83791706175E-1)[&rate=5.748038200078798E-4]:3.582739936108E-2)[&rate=5.748038200078798E-4]:3.18623779888E-2,45[&rate=5.748038200078798E-4]:6.760716474592E-1)[&rate=5.748038200078798E-4]:1.761643913705E-3,47[&rate=5.748038200078798E-4]:6.860300126843E-1)[&rate=5.748038200078798E-4]:1.86012140556E-1)[&rate=5.748038200078798E-4]:2.292900156688E-2)[&rate=5.748038200078798E-4]:5.543513106485E-2,((35[&rate=5.748038200078798E-4]:1.42091045829E-1,36[&rate=5.748038200078798E-4]:1.886663882948E-1)[&rate=5.748038200078798E-4]:4.265439616105E-3,(121[&rate=5.748038200078798E-4]:1.836407745655E0,127[&rate=5.748038200078798E-4]:2.277503636066E0)[&rate=5.748038200078798E-4]:4.3597613705E-1)[&rate=5.748038200078798E-4]:4.04821681192E-2)[&rate=5.748038200078798E-4]:3.132486983323E-1,((((((95[&rate=5.748038200078798E-4]:3.878679642806E-1,100[&rate=5.748038200078798E-4]:3.031685107285E-1)[&rate=5.748038200078798E-4]:1.494429055419E-1,98[&rate=5.748038200078798E-4]:5.263819080737E-1)[&rate=5.748038200078798E-4]:1.850933233589E-1,(96[&rate=5.748038200078798E-4]:6.407757267873E-1,(99[&rate=5.748038200078798E-4]:6.351262880199E-1,40[&rate=5.748038200078798E-4]:4.848530639764E-1)[&rate=5.748038200078798E-4]:4.116856445026E-2)[&rate=5.748038200078798E-4]:5.703830245966E-2)[&rate=5.748038200078798E-4]:4.664569620397E-3,(101[&rate=5.748038200078798E-4]:7.091334257695E-1,((((((23[&rate=5.748038200078798E-4]:4.075232079175E-1,(25[&rate=5.748038200078798E-4]:2.914317698594E-1,20[&rate=5.748038200078798E-4]:2.722536876677E-1)[&rate=5.748038200078798E-4]:1.270503421678E-1)[&rate=5.748038200078798E-4]:3.814131285906E-1,(11[&rate=5.748038200078798E-4]:4.850581156233E-1,140[&rate=5.748038200078798E-4]:4.658800334316E-1)[&rate=5.748038200078798E-4]:2.189467140356E-1)[&rate=5.748038200078798E-4]:3.677846322228E-1,102[&rate=5.748038200078798E-4]:6.036037224184E-3)[&rate=5.748038200078798E-4]:1.680039798252E-1,((1[&rate=5.748038200078798E-4]:1.677797442594E-1,(21[&rate=5.748038200078798E-4]:7.917674787813E-1,28[&rate=5.748038200078798E-4]:8.164250130278E-1)[&rate=5.748038200078798E-4]:1.376561010945E-1)[&rate=5.748038200078798E-4]:5.711383504538E-2,24[&rate=5.748038200078798E-4]:1.005715497113E0)[&rate=5.748038200078798E-4]:3.299683555528E-1)[&rate=5.748038200078798E-4]:4.025096287415E-2,((142[&rate=5.748038200078798E-4]:3.774775996809E-1,(145[&rate=5.748038200078798E-4]:5.977407991157E-2,(141[&rate=5.748038200078798E-4]:5.602828559553E-2,144[&rate=5.748038200078798E-4]:5.328855956817E-2)[&rate=5.748038200078798E-4]:1.006068288464E-3)[&rate=5.748038200078798E-4]:3.177035197693E-1)[&rate=5.748038200078798E-4]:9.045535317324E-1,((((148[&rate=5.748038200078798E-4]:2.534884973609E-1,143[&rate=5.748038200078798E-4]:2.507487713336E-1)[&rate=5.748038200078798E-4]:4.739471225381E-1,(116[&rate=5.748038200078798E-4]:3.964067884389E-1,((139[&rate=5.748038200078798E-4]:4.456157494563E-1,(104[&rate=5.748038200078798E-4]:1.91940397268E-1,106[&rate=5.748038200078798E-4]:1.91940397268E-1)[&rate=5.748038200078798E-4]:6.189453027057E-2)[&rate=5.748038200078798E-4]:9.588219976227E-2,111[&rate=5.748038200078798E-4]:3.661554834652E-1)[&rate=5.748038200078798E-4]:1.069636337408E-1)[&rate=5.748038200078798E-4]:2.926726670765E-1)[&rate=5.748038200078798E-4]:9.388949303752E-3,(((108[&rate=5.748038200078798E-4]:3.135903394067E-1,107[&rate=5.748038200078798E-4]:3.16330065434E-1)[&rate=5.748038200078798E-4]:1.420071501835E-1,(109[&rate=5.748038200078798E-4]:4.006487580421E-1,(114[&rate=5.748038200078798E-4]:2.276112481617E-1,112[&rate=5.748038200078798E-4]:3.098030289835E-1)[&rate=5.748038200078798E-4]:9.358545508594E-2)[&rate=5.748038200078798E-4]:7.686653976716E-2)[&rate=5.748038200078798E-4]:7.821895236864E-2,(115[&rate=5.748038200078798E-4]:3.363644980995E-1,(19[&rate=5.748038200078798E-4]:3.421565947957E-1,13[&rate=5.748038200078798E-4]:3.03800430412E-1)[&rate=5.748038200078798E-4]:1.147558485094E-1)[&rate=5.748038200078798E-4]:1.399176972839E-1)[&rate=5.748038200078798E-4]:2.221862094357E-1)[&rate=5.748038200078798E-4]:1.419381139048E-1,(((4[&rate=5.748038200078798E-4]:2.75691080993E-1,30[&rate=5.748038200078798E-4]:4.48293820719E-1)[&rate=5.748038200078798E-4]:3.868800212056E-1,((117[&rate=5.748038200078798E-4]:5.915363436475E-1,(17[&rate=5.748038200078798E-4]:3.739403093729E-1,14[&rate=5.748038200078798E-4]:3.355841449893E-1)[&rate=5.748038200078798E-4]:2.532124726306E-1)[&rate=5.748038200078798E-4]:2.141316477277E-2,9[&rate=5.748038200078798E-4]:6.019906043106E-1)[&rate=5.748038200078798E-4]:1.098955663812E-1)[&rate=5.748038200078798E-4]:1.077468648252E-1,((105[&rate=5.748038200078798E-4]:4.272265928196E-1,110[&rate=5.748038200078798E-4]:4.491444010387E-1)[&rate=5.748038200078798E-4]:2.69935026529E-1,113[&rate=5.748038200078798E-4]:7.245588796224E-1)[&rate=5.748038200078798E-4]:1.032933339767E-1)[&rate=5.748038200078798E-4]:9.474608594676E-2)[&rate=5.748038200078798E-4]:1.868300921413E-1)[&rate=5.748038200078798E-4]:1.78835190976E-1)[&rate=5.748038200078798E-4]:8.488778141001E-2,(((((91[&rate=5.748038200078798E-4]:8.836805313271E-2,90[&rate=5.748038200078798E-4]:8.836805313271E-2)[&rate=5.748038200078798E-4]:5.500880232247E-2,92[&rate=5.748038200078798E-4]:1.433768554552E-1)[&rate=5.748038200078798E-4]:2.858044815741E-2,((((86[&rate=5.748038200078798E-4]:7.859773974509E-2,(93[&rate=5.748038200078798E-4]:9.206573670295E-2,84[&rate=5.748038200078798E-4]:7.836710656594E-2)[&rate=5.748038200078798E-4]:2.306331791575E-4)[&rate=5.748038200078798E-4]:3.778473664094E-3,83[&rate=5.748038200078798E-4]:8.237621340919E-2)[&rate=5.748038200078798E-4]:1.60253202134E-2,85[&rate=5.748038200078798E-4]:9.840153362259E-2)[&rate=5.748038200078798E-4]:5.363979199242E-2,87[&rate=5.748038200078798E-4]:1.52041325615E-1)[&rate=5.748038200078798E-4]:6.217347860574E-3)[&rate=5.748038200078798E-4]:8.71932381805E-2,(88[&rate=5.748038200078798E-4]:7.333514259732E-2,89[&rate=5.748038200078798E-4]:8.703377273433E-2)[&rate=5.748038200078798E-4]:1.721167690588E-1)[&rate=5.748038200078798E-4]:1.002411773588E0,(((18[&rate=5.748038200078798E-4]:5.01877231309E-1,6[&rate=5.748038200078798E-4]:4.388635326789E-1)[&rate=5.748038200078798E-4]:6.59329581567E-2,(15[&rate=5.748038200078798E-4]:2.865850737193E-1,10[&rate=5.748038200078798E-4]:2.482289093359E-1)[&rate=5.748038200078798E-4]:2.730059376641E-1)[&rate=5.748038200078798E-4]:2.186404512995E-1,3[&rate=5.748038200078798E-4]:6.713821476146E-1)[&rate=5.748038200078798E-4]:3.675551023242E-2)[&rate=5.748038200078798E-4]:5.883013774591E-1)[&rate=5.748038200078798E-4]:4.154341164909E-1)[&rate=5.748038200078798E-4]:8.51755233731E-1)[&rate=5.748038200078798E-4]:5.850303480447E-2,((((31[&rate=5.748038200078798E-4]:6.008826577345E-1,(22[&rate=5.748038200078798E-4]:3.277560660919E-1,27[&rate=5.748038200078798E-4]:3.441944222562E-1)[&rate=5.748038200078798E-4]:2.183320710946E-1)[&rate=5.748038200078798E-4]:1.268109126923E-1,((7[&rate=5.748038200078798E-4]:2.264371693976E-1,8[&rate=5.748038200078798E-4]:2.264371693976E-1)[&rate=5.748038200078798E-4]:2.001289267275E-1,26[&rate=5.748038200078798E-4]:5.334154111935E-1)[&rate=5.748038200078798E-4]:1.504425427949E-1)[&rate=5.748038200078798E-4]:1.74580376244E-1,2[&rate=5.748038200078798E-4]:6.748766863968E-1)[&rate=5.748038200078798E-4]:1.834593178347E0,(((146[&rate=5.748038200078798E-4]:5.313707048835E-1,(97[&rate=5.748038200078798E-4]:3.03924894469E-1,94[&rate=5.748038200078798E-4]:4.296079545782E-1)[&rate=5.748038200078798E-4]:3.618897981336E-2)[&rate=5.748038200078798E-4]:2.167547507498E-2,16[&rate=5.748038200078798E-4]:2.518320526841E0)[&rate=5.748038200078798E-4]:1.157181337862E-1,(147[&rate=5.748038200078798E-4]:5.025759409026E-1,39[&rate=5.748038200078798E-4]:4.451988917223E-1)[&rate=5.748038200078798E-4]:1.033468427875E-1)[&rate=5.748038200078798E-4]:4.198327404331E-3)[&rate=5.748038200078798E-4]:9.348347339705E-2)[&rate=5.748038200078798E-4]:1.391586069996E-1,38[&rate=5.748038200078798E-4]:7.170801313817E-1)[&rate=5.748038200078798E-4]:3.853726670304E-1)[&rate=5.748038200078798E-4]:3.494055494851E-1)[&rate=5.748038200078798E-4]:8.552491617514E-2,33[&rate=5.748038200078798E-4]:5.556576276236E-2)[&rate=5.748038200078798E-4]:3.631321803115E-2)[&rate=5.748038200078798E-4]:1.448413810209E-1);
tree STATE_71910000 [&joint=-20973.665205311798,lnP=-20973.665205311798] = [&R] (((33[&rate=5.257531870956193E-4]:1.027291937472E-1,(34[&rate=5.257531870956193E-4]:8.617241682047E-2,((((((135[&rate=5.257531870956193E-4]:4.888368186568E-1,(138[&rate=5.257531870956193E-4]:2.242784735968E-1,136[&rate=5.257531870956193E-4]:9.27716242816E-2)[&rate=5.257531870956193E-4]:4.6455834506E-1)[&rate=5.257531870956193E-4]:8.716311999681E-1,126[&rate=5.257531870956193E-4]:9.227107014605E-1)[&rate=5.257531870956193E-4]:6.517384497516E-2,119[&rate=5.257531870956193E-4]:1.773587069079E0)[&rate=5.257531870956193E-4]:6.534138483395E-3,120[&rate=5.257531870956193E-4]:1.684230796604E0)[&rate=5.257531870956193E-4]:3.120185532722E-1,66[&rate=5.257531870956193E-4]:5.926304850619E-2)[&rate=5.257531870956193E-4]:3.724100457014E-1,(67[&rate=5.257531870956193E-4]:2.463920841286E-1,(122[&rate=5.257531870956193E-4]:3.517526571808E-1,(124[&rate=5.257531870956193E-4]:2.375627656893E-1,123[&rate=5.257531870956193E-4]:2.402950061265E-1)[&rate=5.257531870956193E-4]:1.114576510543E-1)[&rate=5.257531870956193E-4]:3.959119772886E-1)[&rate=5.257531870956193E-4]:1.852810100789E-1)[&rate=5.257531870956193E-4]:5.17513021243E-1)[&rate=5.257531870956193E-4]:3.299513309115E-2)[&rate=5.257531870956193E-4]:2.319155793071E-2,(32[&rate=5.257531870956193E-4]:7.931463335941E-2,(((((((((81[&rate=5.257531870956193E-4]:2.964059265238E-1,80[&rate=5.257531870956193E-4]:2.964059265238E-1)[&rate=5.257531870956193E-4]:2.29279801923E-1,71[&rate=5.257531870956193E-4]:5.065076462551E-1)[&rate=5.257531870956193E-4]:3.855601346456E-2,(73[&rate=5.257531870956193E-4]:4.216642080423E-1,77[&rate=5.257531870956193E-4]:4.161847559875E-1)[&rate=5.257531870956193E-4]:1.918926023622E-1)[&rate=5.257531870956193E-4]:3.519065815168E-2,((78[&rate=5.257531870956193E-4]:4.686658006298E-1,(82[&rate=5.257531870956193E-4]:4.258574872366E-1,72[&rate=5.257531870956193E-4]:3.957205009352E-1)[&rate=5.257531870956193E-4]:5.102749147529E-2)[&rate=5.257531870956193E-4]:6.118329454278E-2,79[&rate=5.257531870956193E-4]:5.298490951726E-1)[&rate=5.257531870956193E-4]:7.780248297276E-2)[&rate=5.257531870956193E-4]:1.836568446147E-1,(((76[&rate=5.257531870956193E-4]:4.616148892171E-1,70[&rate=5.257531870956193E-4]:4.232587248336E-1)[&rate=5.257531870956193E-4]:6.848137939486E-2,74[&rate=5.257531870956193E-4]:5.30096268612E-1)[&rate=5.257531870956193E-4]:9.099667376901E-2,75[&rate=5.257531870956193E-4]:6.21092942381E-1)[&rate=5.257531870956193E-4]:2.113113707899E-1)[&rate=5.257531870956193E-4]:8.35148235194E-1,53[&rate=5.257531870956193E-4]:9.210894897528E-1)[&rate=5.257531870956193E-4]:3.72217752847E-2,(52[&rate=5.257531870956193E-4]:8.928437312376E-1,((103[&rate=5.257531870956193E-4]:7.863893289862E-1,(29[&rate=5.257531870956193E-4]:6.46435681016E-1,(5[&rate=5.257531870956193E-4]:3.386754282578E-1,12[&rate=5.257531870956193E-4]:3.770315926412E-1)[&rate=5.257531870956193E-4]:1.625547733063E-1)[&rate=5.257531870956193E-4]:3.72830360299E-1)[&rate=5.257531870956193E-4]:1.581644896482E0,((133[&rate=5.257531870956193E-4]:3.308368405348E-1,137[&rate=5.257531870956193E-4]:3.719327309459E-1)[&rate=5.257531870956193E-4]:1.213532965407E-1,134[&rate=5.257531870956193E-4]:4.220531507744E-1)[&rate=5.257531870956193E-4]:1.025433129489E0)[&rate=5.257531870956193E-4]:1.891032403298E-1)[&rate=5.257531870956193E-4]:7.366425511131E-2)[&rate=5.257531870956193E-4]:1.519373988999E-1,125[&rate=5.257531870956193E-4]:8.998661502762E-1)[&rate=5.257531870956193E-4]:2.050332208341E-1,((((54[&rate=5.257531870956193E-4]:2.885379835016E-1,(59[&rate=5.257531870956193E-4]:3.247287824201E-1,((37[&rate=5.257531870956193E-4]:2.623953420872E-1,57[&rate=5.257531870956193E-4]:2.268762164041E-1)[&rate=5.257531870956193E-4]:5.925324539115E-2,58[&rate=5.257531870956193E-4]:3.025229044182E-1)[&rate=5.257531870956193E-4]:4.1331561062E-2)[&rate=5.257531870956193E-4]:2.060567201648E-3)[&rate=5.257531870956193E-4]:8.200865127354E-2,55[&rate=5.257531870956193E-4]:4.006012795837E-1)[&rate=5.257531870956193E-4]:1.364796404415E-2,56[&rate=5.257531870956193E-4]:4.142492436279E-1)[&rate=5.257531870956193E-4]:2.899363180528E-1,68[&rate=5.257531870956193E-4]:6.632019551233E-1)[&rate=5.257531870956193E-4]:2.750307493203E-1)[&rate=5.257531870956193E-4]:5.737340735372E-1)[&rate=5.257531870956193E-4]:4.112666626383E-2)[&rate=5.257531870956193E-4]:3.368579025253E-2,((35[&rate=5.257531870956193E-4]:2.261086612627E-1,(((121[&rate=5.257531870956193E-4]:2.196795740963E0,((45[&rate=5.257531870956193E-4]:5.948573852429E-1,((50[&rate=5.257531870956193E-4]:4.504733693819E-1,49[&rate=5.257531870956193E-4]:4.504733693819E-1)[&rate=5.257531870956193E-4]:9.679176910708E-2,(((41[&rate=5.257531870956193E-4]:3.914087907492E-1,(42[&rate=5.257531870956193E-4]:3.307353290177E-1,48[&rate=5.257531870956193E-4]:3.689866951379E-1)[&rate=5.257531870956193E-4]:6.613794260574E-2)[&rate=5.257531870956193E-4]:6.245137932072E-2,(43[&rate=5.257531870956193E-4]:3.71375317919E-1,46[&rate=5.257531870956193E-4]:3.71375317919E-1)[&rate=5.257531870956193E-4]:1.371296608939E-1)[&rate=5.257531870956193E-4]:6.106514907725E-2,(51[&rate=5.257531870956193E-4]:4.260109274643E-1,(47[&rate=5.257531870956193E-4]:4.380208385666E-1,44[&rate=5.257531870956193E-4]:4.325563576923E-1)[&rate=5.257531870956193E-4]:1.531249326921E-2)[&rate=5.257531870956193E-4]:1.162367960544E-1)[&rate=5.257531870956193E-4]:1.04818958446E-2)[&rate=5.257531870956193E-4]:2.300208281956E-2)[&rate=5.257531870956193E-4]:1.368493800194E-1,((((65[&rate=5.257531870956193E-4]:2.546735228379E-1,(60[&rate=5.257531870956193E-4]:2.471629516727E-1,64[&rate=5.257531870956193E-4]:3.978478831794E-1)[&rate=5.257531870956193E-4]:7.510571165136E-3)[&rate=5.257531870956193E-4]:1.200668400837E-2,62[&rate=5.257531870956193E-4]:4.58461028764E-1)[&rate=5.257531870956193E-4]:2.011719497069E-1,(61[&rate=5.257531870956193E-4]:3.185990712608E-1,63[&rate=5.257531870956193E-4]:2.775031808498E-1)[&rate=5.257531870956193E-4]:3.410339072101E-1)[&rate=5.257531870956193E-4]:8.154723509635E-1,(128[&rate=5.257531870956193E-4]:1.232405320572E0,((118[&rate=5.257531870956193E-4]:8.055631192912E-1,((130[&rate=5.257531870956193E-4]:2.248255246428E-1,131[&rate=5.257531870956193E-4]:2.275652506702E-1)[&rate=5.257531870956193E-4]:1.148130953959E-1,(129[&rate=5.257531870956193E-4]:2.31151045635E-1,132[&rate=5.257531870956193E-4]:2.338907716623E-1)[&rate=5.257531870956193E-4]:1.084875744038E-1)[&rate=5.257531870956193E-4]:3.289381978825E-1)[&rate=5.257531870956193E-4]:1.899644915998E-1,69[&rate=5.257531870956193E-4]:1.006486515001E0)[&rate=5.257531870956193E-4]:3.766037370781E-1)[&rate=5.257531870956193E-4]:1.029739814653E-1)[&rate=5.257531870956193E-4]:1.697236755165E-1)[&rate=5.257531870956193E-4]:9.443248943629E-2)[&rate=5.257531870956193E-4]:4.775276436027E-2,36[&rate=5.257531870956193E-4]:1.650964505283E-1)[&rate=5.257531870956193E-4]:3.803700244234E-2,127[&rate=5.257531870956193E-4]:2.723681398176E0)[&rate=5.257531870956193E-4]:6.955055075785E-2)[&rate=5.257531870956193E-4]:7.477522363337E-1,((16[&rate=5.257531870956193E-4]:2.863454995516E0,((40[&rate=5.257531870956193E-4]:6.096071810063E-1,((((((7[&rate=5.257531870956193E-4]:1.688269758592E-1,8[&rate=5.257531870956193E-4]:1.688269758592E-1)[&rate=5.257531870956193E-4]:2.972564373374E-1,26[&rate=5.257531870956193E-4]:5.729327282651E-1)[&rate=5.257531870956193E-4]:5.263769002196E-2,31[&rate=5.257531870956193E-4]:6.694060347255E-1)[&rate=5.257531870956193E-4]:1.180531676908E-1,(22[&rate=5.257531870956193E-4]:5.974906193312E-1,27[&rate=5.257531870956193E-4]:6.139289754956E-1)[&rate=5.257531870956193E-4]:1.351740625369E-1)[&rate=5.257531870956193E-4]:2.023822550951E-1,2[&rate=5.257531870956193E-4]:7.624441972372E-1)[&rate=5.257531870956193E-4]:1.597323348949E0,((146[&rate=5.257531870956193E-4]:4.706626688244E-1,39[&rate=5.257531870956193E-4]:3.504440895895E-1)[&rate=5.257531870956193E-4]:4.402121830129E-2,97[&rate=5.257531870956193E-4]:3.234270565246E-1)[&rate=5.257531870956193E-4]:8.576435465621E-3)[&rate=5.257531870956193E-4]:2.0656543765E-1)[&rate=5.257531870956193E-4]:8.373519046304E-2,((101[&rate=5.257531870956193E-4]:1.280450284981E0,(((3[&rate=5.257531870956193E-4]:5.764346742833E-1,((88[&rate=5.257531870956193E-4]:2.185049226203E-2,89[&rate=5.257531870956193E-4]:3.554912239904E-2)[&rate=5.257531870956193E-4]:2.913378854365E-1,(87[&rate=5.257531870956193E-4]:2.773761520681E-1,(((91[&rate=5.257531870956193E-4]:9.240020806696E-3,90[&rate=5.257531870956193E-4]:9.240020806696E-3)[&rate=5.257531870956193E-4]:8.635198123794E-2,92[&rate=5.257531870956193E-4]:9.559200204464E-2)[&rate=5.257531870956193E-4]:1.797721404503E-1,(83[&rate=5.257531870956193E-4]:1.072316205921E-1,(((85[&rate=5.257531870956193E-4]:4.784133017974E-2,84[&rate=5.257531870956193E-4]:4.784133017974E-2)[&rate=5.257531870956193E-4]:2.462085142028E-2,93[&rate=5.257531870956193E-4]:8.616081173703E-2)[&rate=5.257531870956193E-4]:1.122721883841E-2,86[&rate=5.257531870956193E-4]:8.368940043843E-2)[&rate=5.257531870956193E-4]:2.354222015368E-2)[&rate=5.257531870956193E-4]:1.544338917658E-1)[&rate=5.257531870956193E-4]:1.571063971019E-2)[&rate=5.257531870956193E-4]:3.581222563036E-2)[&rate=5.257531870956193E-4]:8.029723239819E-1)[&rate=5.257531870956193E-4]:2.79354358236E-1,((18[&rate=5.257531870956193E-4]:8.305501577758E-1,6[&rate=5.257531870956193E-4]:7.675364591457E-1)[&rate=5.257531870956193E-4]:7.044926496938E-2,(15[&rate=5.257531870956193E-4]:4.998273152607E-1,10[&rate=5.257531870956193E-4]:4.614711508773E-1)[&rate=5.257531870956193E-4]:3.929529294022E-1)[&rate=5.257531870956193E-4]:6.985810292465E-2)[&rate=5.257531870956193E-4]:7.621600510128E-1,((((9[&rate=5.257531870956193E-4]:6.084300653066E-1,(117[&rate=5.257531870956193E-4]:5.209039379333E-1,(4[&rate=5.257531870956193E-4]:5.619785710931E-2,30[&rate=5.257531870956193E-4]:2.288005968353E-1)[&rate=5.257531870956193E-4]:4.044321082212E-1)[&rate=5.257531870956193E-4]:9.848503148295E-2)[&rate=5.257531870956193E-4]:2.495035684339E-1,(((17[&rate=5.257531870956193E-4]:5.117316330028E-1,14[&rate=5.257531870956193E-4]:4.733754686191E-1)[&rate=5.257531870956193E-4]:2.63987001112E-1,113[&rate=5.257531870956193E-4]:7.373624697311E-1)[&rate=5.257531870956193E-4]:1.21191113453E-1,(110[&rate=5.257531870956193E-4]:5.683199473838E-1,105[&rate=5.257531870956193E-4]:5.464021391647E-1)[&rate=5.257531870956193E-4]:2.847541837456E-1)[&rate=5.257531870956193E-4]:7.599228638383E-3)[&rate=5.257531870956193E-4]:5.892119862508E-1,(((((108[&rate=5.257531870956193E-4]:4.905844853733E-1,107[&rate=5.257531870956193E-4]:4.933242114006E-1)[&rate=5.257531870956193E-4]:2.669305228273E-2,((114[&rate=5.257531870956193E-4]:3.06554617679E-1,112[&rate=5.257531870956193E-4]:3.887463985008E-1)[&rate=5.257531870956193E-4]:4.32865115042E-2,109[&rate=5.257531870956193E-4]:4.292931839777E-1)[&rate=5.257531870956193E-4]:1.099021618974E-1)[&rate=5.257531870956193E-4]:3.117272166393E-1,(19[&rate=5.257531870956193E-4]:4.93056736894E-1,13[&rate=5.257531870956193E-4]:4.547005725103E-1)[&rate=5.257531870956193E-4]:3.989617160315E-1)[&rate=5.257531870956193E-4]:1.897424051861E-1,115[&rate=5.257531870956193E-4]:9.612129129061E-1)[&rate=5.257531870956193E-4]:7.755483034431E-2,((148[&rate=5.257531870956193E-4]:2.218915857183E-1,143[&rate=5.257531870956193E-4]:2.191518596909E-1)[&rate=5.257531870956193E-4]:6.060597541747E-1,((104[&rate=5.257531870956193E-4]:4.434105678637E-1,((111[&rate=5.257531870956193E-4]:1.647095468738E-1,106[&rate=5.257531870956193E-4]:1.482711907095E-1)[&rate=5.257531870956193E-4]:2.842367222361E-1,139[&rate=5.257531870956193E-4]:6.242887348633E-1)[&rate=5.257531870956193E-4]:1.090265491819E-2)[&rate=5.257531870956193E-4]:9.065690723937E-2,116[&rate=5.257531870956193E-4]:4.737935025003E-1)[&rate=5.257531870956193E-4]:3.15801673009E-1)[&rate=5.257531870956193E-4]:2.491725677411E-1)[&rate=5.257531870956193E-4]:3.34405274001E-1)[&rate=5.257531870956193E-4]:9.338280645927E-2,((142[&rate=5.257531870956193E-4]:5.492274510946E-1,((141[&rate=5.257531870956193E-4]:1.237988780397E-1,145[&rate=5.257531870956193E-4]:1.265386040673E-1)[&rate=5.257531870956193E-4]:7.982356319149E-2,144[&rate=5.257531870956193E-4]:2.008827152039E-1)[&rate=5.257531870956193E-4]:3.428652838358E-1)[&rate=5.257531870956193E-4]:1.111222115749E0,((102[&rate=5.257531870956193E-4]:2.539991615419E-1,((1[&rate=5.257531870956193E-4]:9.085413118862E-2,(21[&rate=5.257531870956193E-4]:4.705619644194E-1,28[&rate=5.257531870956193E-4]:4.952194986659E-1)[&rate=5.257531870956193E-4]:3.819360023857E-1)[&rate=5.257531870956193E-4]:2.891923412837E-1,24[&rate=5.257531870956193E-4]:1.160868390281E0)[&rate=5.257531870956193E-4]:2.547746068777E-1)[&rate=5.257531870956193E-4]:4.099334459408E-2,((11[&rate=5.257531870956193E-4]:7.991696727029E-1,140[&rate=5.257531870956193E-4]:7.799915905112E-1)[&rate=5.257531870956193E-4]:4.006107630376E-2,(23[&rate=5.257531870956193E-4]:6.828461459593E-1,(25[&rate=5.257531870956193E-4]:5.048626505125E-1,20[&rate=5.257531870956193E-4]:4.856845683208E-1)[&rate=5.257531870956193E-4]:1.889423995565E-1)[&rate=5.257531870956193E-4]:2.413161098966E-1)[&rate=5.257531870956193E-4]:5.215151817868E-1)[&rate=5.257531870956193E-4]:1.188817182414E-1)[&rate=5.257531870956193E-4]:6.090077741563E-2)[&rate=5.257531870956193E-4]:1.459138077664E-1)[&rate=5.257531870956193E-4]:6.652409274768E-1)[&rate=5.257531870956193E-4]:3.678646680833E-1,(((98[&rate=5.257531870956193E-4]:5.699766443207E-1,(96[&rate=5.257531870956193E-4]:4.609822704513E-1,99[&rate=5.257531870956193E-4]:4.965013961342E-1)[&rate=5.257531870956193E-4]:9.533317168381E-2)[&rate=5.257531870956193E-4]:7.090677097652E-2,((94[&rate=5.257531870956193E-4]:3.359116388215E-1,100[&rate=5.257531870956193E-4]:3.359116388215E-1)[&rate=5.257531870956193E-4]:6.684268833972E-2,95[&rate=5.257531870956193E-4]:4.874537807133E-1)[&rate=5.257531870956193E-4]:1.643585963327E-1)[&rate=5.257531870956193E-4]:9.949040685628E-2,147[&rate=5.257531870956193E-4]:6.693355707876E-1)[&rate=5.257531870956193E-4]:6.31922724635E-2)[&rate=5.257531870956193E-4]:1.819157739862E-2)[&rate=5.257531870956193E-4]:8.461969792937E-2)[&rate=5.257531870956193E-4]:2.901054951983E-1,38[&rate=5.257531870956193E-4]:9.99761553668E-1)[&rate=5.257531870956193E-4]:5.764647904439E-1)[&rate=5.257531870956193E-4]:6.519769912852E-2);
tree STATE_72000000 [&joint=-20999.391940619345,lnP=-20999.391940619345] = [&R] ((((((119[&rate=5.385274820472943E-4]:8.137708534988E-1,120[&rate=5.385274820472943E-4]:7.178804425399E-1)[&rate=5.385274820472943E-4]:1.064450182704E0,((135[&rate=5.385274820472943E-4]:6.828952431375E-1,(138[&rate=5.385274820472943E-4]:2.040217172864E-1,136[&rate=5.385274820472943E-4]:7.251486797121E-2)[&rate=5.385274820472943E-4]:6.788735258511E-1)[&rate=5.385274820472943E-4]:8.196993066392E-1,126[&rate=5.385274820472943E-4]:1.064837232612E0)[&rate=5.385274820472943E-4]:2.76812809467E-2)[&rate=5.385274820472943E-4]:3.201246695038E-1,66[&rate=5.385274820472943E-4]:1.654689933778E-1)[&rate=5.385274820472943E-4]:4.866904041963E-1,(67[&rate=5.385274820472943E-4]:2.421411665889E-1,((123[&rate=5.385274820472943E-4]:2.120080829226E-1,124[&rate=5.385274820472943E-4]:2.092758424854E-1)[&rate=5.385274820472943E-4]:3.502156451303E-1,122[&rate=5.385274820472943E-4]:5.622237280529E-1)[&rate=5.385274820472943E-4]:1.811899888767E-1)[&rate=5.385274820472943E-4]:4.100182309853E-1)[&rate=5.385274820472943E-4]:3.169020217454E-1,((((58[&rate=5.385274820472943E-4]:4.831824021709E-1,(56[&rate=5.385274820472943E-4]:3.48574240731E-1,55[&rate=5.385274820472943E-4]:3.48574240731E-1)[&rate=5.385274820472943E-4]:1.072857570681E-1)[&rate=5.385274820472943E-4]:2.958816048202E-2,((59[&rate=5.385274820472943E-4]:2.95225592474E-1,37[&rate=5.385274820472943E-4]:3.334769585943E-1)[&rate=5.385274820472943E-4]:1.967743282734E-1,(54[&rate=5.385274820472943E-4]:4.515820336451E-1,57[&rate=5.385274820472943E-4]:4.925656402024E-1)[&rate=5.385274820472943E-4]:2.166520982151E-3)[&rate=5.385274820472943E-4]:1.644958845323E-3)[&rate=5.385274820472943E-4]:4.717643822029E-1,68[&rate=5.385274820472943E-4]:9.162289339267E-1)[&rate=5.385274820472943E-4]:2.815637250568E-1,(125[&rate=5.385274820472943E-4]:9.502830612762E-1,((((137[&rate=5.385274820472943E-4]:5.860622308466E-1,(134[&rate=5.385274820472943E-4]:5.081071527176E-1,133[&rate=5.385274820472943E-4]:5.382441390188E-1)[&rate=5.385274820472943E-4]:6.722201416788E-3)[&rate=5.385274820472943E-4]:8.59320221459E-1,(103[&rate=5.385274820472943E-4]:4.506810956971E-1,(29[&rate=5.385274820472943E-4]:5.930698127819E-1,(5[&rate=5.385274820472943E-4]:2.465678396413E-1,12[&rate=5.385274820472943E-4]:2.849240040248E-1)[&rate=5.385274820472943E-4]:2.012964936886E-1)[&rate=5.385274820472943E-4]:9.048799524392E-2)[&rate=5.385274820472943E-4]:1.844016425102E0)[&rate=5.385274820472943E-4]:2.174799256605E-1,52[&rate=5.385274820472943E-4]:8.478837118982E-1)[&rate=5.385274820472943E-4]:4.888195887716E-2,(53[&rate=5.385274820472943E-4]:8.145065633665E-1,(((77[&rate=5.385274820472943E-4]:5.516384898938E-1,(80[&rate=5.385274820472943E-4]:9.742326159212E-2,81[&rate=5.385274820472943E-4]:9.742326159212E-2)[&rate=5.385274820472943E-4]:4.103796118633E-1)[&rate=5.385274820472943E-4]:7.433439775712E-2,(73[&rate=5.385274820472943E-4]:4.036256336747E-1,(((79[&rate=5.385274820472943E-4]:1.50024682907E-1,(72[&rate=5.385274820472943E-4]:3.478431511609E-2,78[&rate=5.385274820472943E-4]:5.670212333541E-2)[&rate=5.385274820472943E-4]:9.332255957162E-2)[&rate=5.385274820472943E-4]:8.57072206668E-3,71[&rate=5.385274820472943E-4]:1.311981446997E-1)[&rate=5.385274820472943E-4]:1.296840354048E-1,82[&rate=5.385274820472943E-4]:2.964986184606E-1)[&rate=5.385274820472943E-4]:7.425030288534E-2)[&rate=5.385274820472943E-4]:2.278267060309E-1)[&rate=5.385274820472943E-4]:3.821333580252E-1,((76[&rate=5.385274820472943E-4]:3.791391677917E-1,(70[&rate=5.385274820472943E-4]:3.321882732841E-1,74[&rate=5.385274820472943E-4]:3.705444376675E-1)[&rate=5.385274820472943E-4]:8.594730124203E-3)[&rate=5.385274820472943E-4]:1.277828082376E-2,75[&rate=5.385274820472943E-4]:3.919174486155E-1)[&rate=5.385274820472943E-4]:6.216682491153E-1)[&rate=5.385274820472943E-4]:5.473839242477E-1)[&rate=5.385274820472943E-4]:7.406238609755E-2)[&rate=5.385274820472943E-4]:2.720966254734E-1)[&rate=5.385274820472943E-4]:4.14176264374E-1)[&rate=5.385274820472943E-4]:3.189893981084E-1)[&rate=5.385274820472943E-4]:6.183400184677E-2,(33[&rate=5.385274820472943E-4]:7.346552475292E-2,(32[&rate=5.385274820472943E-4]:4.238976982902E-2,(34[&rate=5.385274820472943E-4]:1.195328127415E-2,((((128[&rate=5.385274820472943E-4]:1.70047013364E0,(((118[&rate=5.385274820472943E-4]:5.835695299471E-1,69[&rate=5.385274820472943E-4]:5.945284340567E-1)[&rate=5.385274820472943E-4]:3.435333876755E-1,((129[&rate=5.385274820472943E-4]:1.137426089118E-1,132[&rate=5.385274820472943E-4]:1.164823349392E-1)[&rate=5.385274820472943E-4]:3.510387330934E-1,(130[&rate=5.385274820472943E-4]:2.020119945083E-1,131[&rate=5.385274820472943E-4]:2.047517205357E-1)[&rate=5.385274820472943E-4]:2.627693474969E-1)[&rate=5.385274820472943E-4]:3.253352742475E-1)[&rate=5.385274820472943E-4]:7.279800858664E-1,(((65[&rate=5.385274820472943E-4]:6.926399585363E-2,(60[&rate=5.385274820472943E-4]:2.624759395332E-2,62[&rate=5.385274820472943E-4]:2.180284158711E-1)[&rate=5.385274820472943E-4]:4.301640190031E-2)[&rate=5.385274820472943E-4]:6.181578410743E-2,64[&rate=5.385274820472943E-4]:2.817647114678E-1)[&rate=5.385274820472943E-4]:4.167103729476E-1,(61[&rate=5.385274820472943E-4]:5.765129790029E-2,63[&rate=5.385274820472943E-4]:1.655540748925E-2)[&rate=5.385274820472943E-4]:6.819196769261E-1)[&rate=5.385274820472943E-4]:9.155120286626E-1)[&rate=5.385274820472943E-4]:1.851131575484E-1)[&rate=5.385274820472943E-4]:2.300946116188E-2,(((((50[&rate=5.385274820472943E-4]:2.698785452407E-1,49[&rate=5.385274820472943E-4]:2.698785452407E-1)[&rate=5.385274820472943E-4]:3.143203164836E-1,(47[&rate=5.385274820472943E-4]:8.420092126472E-2,44[&rate=5.385274820472943E-4]:7.873644039046E-2)[&rate=5.385274820472943E-4]:5.327848257054E-1)[&rate=5.385274820472943E-4]:2.669256946636E-2,((43[&rate=5.385274820472943E-4]:5.137734001302E-1,(41[&rate=5.385274820472943E-4]:2.202385782601E-1,(42[&rate=5.385274820472943E-4]:1.579375552177E-1,48[&rate=5.385274820472943E-4]:1.961889213379E-1)[&rate=5.385274820472943E-4]:6.776550391673E-2)[&rate=5.385274820472943E-4]:2.388900131271E-1)[&rate=5.385274820472943E-4]:2.698875618348E-2,46[&rate=5.385274820472943E-4]:5.407621563137E-1)[&rate=5.385274820472943E-4]:1.029161601228E-1)[&rate=5.385274820472943E-4]:1.03909141025E-2,51[&rate=5.385274820472943E-4]:6.267468261674E-1)[&rate=5.385274820472943E-4]:7.01988475161E-2,45[&rate=5.385274820472943E-4]:7.160713567436E-1)[&rate=5.385274820472943E-4]:2.34012025767E-1)[&rate=5.385274820472943E-4]:1.832616019208E-1,(35[&rate=5.385274820472943E-4]:2.054796782405E-1,(36[&rate=5.385274820472943E-4]:1.377064913858E-2,(127[&rate=5.385274820472943E-4]:1.559605288335E0,121[&rate=5.385274820472943E-4]:1.118509397924E0)[&rate=5.385274820472943E-4]:9.747133060089E-1)[&rate=5.385274820472943E-4]:2.382843715677E-1)[&rate=5.385274820472943E-4]:1.724943951946E-1)[&rate=5.385274820472943E-4]:4.077889694527E-1,(38[&rate=5.385274820472943E-4]:1.052763253977E0,(((146[&rate=5.385274820472943E-4]:6.626854995795E-1,((2[&rate=5.385274820472943E-4]:9.487524270951E-1,((((7[&rate=5.385274820472943E-4]:1.025250071286E-1,8[&rate=5.385274820472943E-4]:1.025250071286E-1)[&rate=5.385274820472943E-4]:2.894594989127E-1,26[&rate=5.385274820472943E-4]:4.988338211099E-1)[&rate=5.385274820472943E-4]:1.206949875508E-1,31[&rate=5.385274820472943E-4]:6.633644250991E-1)[&rate=5.385274820472943E-4]:1.978963907216E-1,(22[&rate=5.385274820472943E-4]:4.071148202678E-1,27[&rate=5.385274820472943E-4]:4.235531764321E-1)[&rate=5.385274820472943E-4]:3.993514750049E-1)[&rate=5.385274820472943E-4]:3.148888715485E-1)[&rate=5.385274820472943E-4]:1.533985998357E0,147[&rate=5.385274820472943E-4]:5.833896718029E-1)[&rate=5.385274820472943E-4]:1.6454297722E-2)[&rate=5.385274820472943E-4]:1.066512486145E-1,(40[&rate=5.385274820472943E-4]:6.34194905794E-1,(((94[&rate=5.385274820472943E-4]:4.237002630356E-1,97[&rate=5.385274820472943E-4]:2.980172029264E-1)[&rate=5.385274820472943E-4]:1.596571965024E-1,(101[&rate=5.385274820472943E-4]:7.971655502182E-1,(((3[&rate=5.385274820472943E-4]:6.577938811588E-1,((88[&rate=5.385274820472943E-4]:2.871446141005E-2,89[&rate=5.385274820472943E-4]:4.241309154706E-2)[&rate=5.385274820472943E-4]:2.537014798626E-1,(((83[&rate=5.385274820472943E-4]:3.813419625487E-2,86[&rate=5.385274820472943E-4]:3.813419625487E-2)[&rate=5.385274820472943E-4]:7.166462632102E-2,(85[&rate=5.385274820472943E-4]:9.635389986309E-2,(84[&rate=5.385274820472943E-4]:2.346400584983E-2,93[&rate=5.385274820472943E-4]:3.716263598684E-2)[&rate=5.385274820472943E-4]:7.288989401326E-2)[&rate=5.385274820472943E-4]:1.344492271279E-2)[&rate=5.385274820472943E-4]:9.765984623527E-2,(((91[&rate=5.385274820472943E-4]:3.300297264194E-2,90[&rate=5.385274820472943E-4]:3.300297264194E-2)[&rate=5.385274820472943E-4]:1.29431527846E-2,92[&rate=5.385274820472943E-4]:4.594612542654E-2)[&rate=5.385274820472943E-4]:6.046847090991E-2,87[&rate=5.385274820472943E-4]:9.271596619944E-2)[&rate=5.385274820472943E-4]:1.147427026117E-1)[&rate=5.385274820472943E-4]:7.495727246153E-2)[&rate=5.385274820472943E-4]:9.151039672833E-1)[&rate=5.385274820472943E-4]:7.302355082916E-2,(((15[&rate=5.385274820472943E-4]:2.403448480223E-1,10[&rate=5.385274820472943E-4]:2.019886836388E-1)[&rate=5.385274820472943E-4]:1.197592227499E-1,6[&rate=5.385274820472943E-4]:3.053095502244E-1)[&rate=5.385274820472943E-4]:1.573026659882E-1,18[&rate=5.385274820472943E-4]:5.256259148427E-1)[&rate=5.385274820472943E-4]:3.202600102959E-1)[&rate=5.385274820472943E-4]:6.9465363898E-1,((142[&rate=5.385274820472943E-4]:4.705913954535E-1,((145[&rate=5.385274820472943E-4]:1.471691811875E-1,144[&rate=5.385274820472943E-4]:1.416897291326E-1)[&rate=5.385274820472943E-4]:2.58685696592E-1,141[&rate=5.385274820472943E-4]:4.031151517519E-1)[&rate=5.385274820472943E-4]:6.473651767405E-2)[&rate=5.385274820472943E-4]:1.004610311917E0,((102[&rate=5.385274820472943E-4]:3.799021963477E-2,((((11[&rate=5.385274820472943E-4]:4.689441871602E-1,140[&rate=5.385274820472943E-4]:4.497661049685E-1)[&rate=5.385274820472943E-4]:1.375605116279E-1,(25[&rate=5.385274820472943E-4]:6.802522321508E-1,20[&rate=5.385274820472943E-4]:6.610741499591E-1)[&rate=5.385274820472943E-4]:2.214287759613E-2)[&rate=5.385274820472943E-4]:9.013334530945E-3,23[&rate=5.385274820472943E-4]:7.004495401682E-1)[&rate=5.385274820472943E-4]:3.741434666869E-1,((24[&rate=5.385274820472943E-4]:8.927911419989E-1,(21[&rate=5.385274820472943E-4]:7.961357639717E-1,28[&rate=5.385274820472943E-4]:8.207932982181E-1)[&rate=5.385274820472943E-4]:7.74772958355E-2)[&rate=5.385274820472943E-4]:1.083970256997E-1,1[&rate=5.385274820472943E-4]:2.203662498904E-1)[&rate=5.385274820472943E-4]:8.436374326609E-2)[&rate=5.385274820472943E-4]:1.140821442864E-1)[&rate=5.385274820472943E-4]:1.333052457248E-1,(((((9[&rate=5.385274820472943E-4]:3.700887540315E-1,117[&rate=5.385274820472943E-4]:3.810476581412E-1)[&rate=5.385274820472943E-4]:6.25976518439E-2,((4[&rate=5.385274820472943E-4]:1.373693652161E-1,30[&rate=5.385274820472943E-4]:3.099721049421E-1)[&rate=5.385274820472943E-4]:1.076632760247E-1,113[&rate=5.385274820472943E-4]:3.02566887816E-1)[&rate=5.385274820472943E-4]:1.383386961415E-1)[&rate=5.385274820472943E-4]:1.008056329331E-1,(17[&rate=5.385274820472943E-4]:2.329772233352E-1,14[&rate=5.385274820472943E-4]:1.946210589515E-1)[&rate=5.385274820472943E-4]:3.470901579391E-1)[&rate=5.385274820472943E-4]:1.377287444655E-1,(110[&rate=5.385274820472943E-4]:4.357103645737E-1,105[&rate=5.385274820472943E-4]:4.137925563547E-1)[&rate=5.385274820472943E-4]:2.382501447275E-1)[&rate=5.385274820472943E-4]:4.319308641339E-1,(((((111[&rate=5.385274820472943E-4]:1.973346423075E-1,(106[&rate=5.385274820472943E-4]:1.706719648518E-1,104[&rate=5.385274820472943E-4]:1.706719648518E-1)[&rate=5.385274820472943E-4]:1.022432129129E-2)[&rate=5.385274820472943E-4]:7.281364594907E-2,139[&rate=5.385274820472943E-4]:4.454907540099E-1)[&rate=5.385274820472943E-4]:3.151367959664E-1,116[&rate=5.385274820472943E-4]:5.085727554558E-1)[&rate=5.385274820472943E-4]:1.549135753019E-1,(148[&rate=5.385274820472943E-4]:2.701760728717E-1,143[&rate=5.385274820472943E-4]:2.674363468444E-1)[&rate=5.385274820472943E-4]:4.316664222697E-1)[&rate=5.385274820472943E-4]:2.227897439272E-1,((115[&rate=5.385274820472943E-4]:2.647787190403E-1,(19[&rate=5.385274820472943E-4]:3.157707960857E-1,13[&rate=5.385274820472943E-4]:2.77414631702E-1)[&rate=5.385274820472943E-4]:6.955586816011E-2)[&rate=5.385274820472943E-4]:3.572939405626E-1,((109[&rate=5.385274820472943E-4]:4.571933525691E-1,(114[&rate=5.385274820472943E-4]:1.382472357434E-1,112[&rate=5.385274820472943E-4]:2.204390165653E-1)[&rate=5.385274820472943E-4]:2.394940620312E-1)[&rate=5.385274820472943E-4]:9.013789402239E-2,(108[&rate=5.385274820472943E-4]:3.196118146553E-1,107[&rate=5.385274820472943E-4]:3.223515406827E-1)[&rate=5.385274820472943E-4]:2.058016237171E-1)[&rate=5.385274820472943E-4]:1.541934678059E-1)[&rate=5.385274820472943E-4]:2.64203415082E-1)[&rate=5.385274820472943E-4]:1.429029699831E-1)[&rate=5.385274820472943E-4]:1.338972426092E-1)[&rate=5.385274820472943E-4]:5.733089954486E-2)[&rate=5.385274820472943E-4]:1.99584432091E-1)[&rate=5.385274820472943E-4]:3.744342052778E-1)[&rate=5.385274820472943E-4]:7.047112595705E-1)[&rate=5.385274820472943E-4]:1.247564371182E-3,39[&rate=5.385274820472943E-4]:5.299602151661E-1)[&rate=5.385274820472943E-4]:1.042346906278E-1)[&rate=5.385274820472943E-4]:1.492326316508E-2)[&rate=5.385274820472943E-4]:1.409794303949E-1,(((96[&rate=5.385274820472943E-4]:4.720984044261E-1,99[&rate=5.385274820472943E-4]:5.076175301089E-1)[&rate=5.385274820472943E-4]:2.401124256597E-1,(16[&rate=5.385274820472943E-4]:2.48396173009E0,98[&rate=5.385274820472943E-4]:5.268841045189E-1)[&rate=5.385274820472943E-4]:1.989879277525E-1)[&rate=5.385274820472943E-4]:1.723014706218E-2,(100[&rate=5.385274820472943E-4]:3.044516446885E-1,95[&rate=5.385274820472943E-4]:3.891510982406E-1)[&rate=5.385274820472943E-4]:3.648800428418E-1)[&rate=5.385274820472943E-4]:1.754107205666E-1)[&rate=5.385274820472943E-4]:3.309716655519E-1)[&rate=5.385274820472943E-4]:3.353652354265E-1)[&rate=5.385274820472943E-4]:8.92039370164E-2)[&rate=5.385274820472943E-4]:5.235429677395E-2)[&rate=5.385274820472943E-4]:2.559630286919E-2)[&rate=5.385274820472943E-4]:7.797784161898E-2);
tree STATE_72090000 [&joint=-20951.795211456112,lnP=-20951.795211456112] = [&R] ((32[&rate=5.475122116541712E-4]:2.821163973056E-3,(((((57[&rate=5.475122116541712E-4]:2.669560243761E-1,((37[&rate=5.475122116541712E-4]:2.348620404006E-1,(58[&rate=5.475122116541712E-4]:2.106281876581E-1,59[&rate=5.475122116541712E-4]:1.91502504598E-1)[&rate=5.475122116541712E-4]:5.108169682381E-3)[&rate=5.475122116541712E-4]:1.94839931872E-2,(54[&rate=5.475122116541712E-4]:1.504029552512E-1,(56[&rate=5.475122116541712E-4]:1.300993155105E-1,55[&rate=5.475122116541712E-4]:1.300993155105E-1)[&rate=5.475122116541712E-4]:5.035828454925E-2)[&rate=5.475122116541712E-4]:2.744034609623E-2)[&rate=5.475122116541712E-4]:4.812911647134E-2)[&rate=5.475122116541712E-4]:2.376459508307E-1,68[&rate=5.475122116541712E-4]:4.526894069007E-1)[&rate=5.475122116541712E-4]:5.722470869017E-1,(125[&rate=5.475122116541712E-4]:1.010772602122E0,(53[&rate=5.475122116541712E-4]:1.090984729289E0,((((((80[&rate=5.475122116541712E-4]:8.003235626155E-2,81[&rate=5.475122116541712E-4]:8.003235626155E-2)[&rate=5.475122116541712E-4]:3.386929145973E-1,((((72[&rate=5.475122116541712E-4]:7.231737794124E-2,78[&rate=5.475122116541712E-4]:9.423518616055E-2)[&rate=5.475122116541712E-4]:1.11866253983E-1,79[&rate=5.475122116541712E-4]:2.061014401435E-1)[&rate=5.475122116541712E-4]:3.057877932037E-2,71[&rate=5.475122116541712E-4]:2.092829591899E-1)[&rate=5.475122116541712E-4]:9.394677000765E-2,82[&rate=5.475122116541712E-4]:3.388461675536E-1)[&rate=5.475122116541712E-4]:9.631745946956E-2)[&rate=5.475122116541712E-4]:3.613475194669E-3,(73[&rate=5.475122116541712E-4]:2.736390535335E-1,77[&rate=5.475122116541712E-4]:2.681596014788E-1)[&rate=5.475122116541712E-4]:1.980147610131E-1)[&rate=5.475122116541712E-4]:1.524244198169E-1,((70[&rate=5.475122116541712E-4]:3.761001815695E-1,(74[&rate=5.475122116541712E-4]:3.263347408772E-1,76[&rate=5.475122116541712E-4]:3.263347408772E-1)[&rate=5.475122116541712E-4]:8.81216050757E-2)[&rate=5.475122116541712E-4]:1.538577268569E-1,75[&rate=5.475122116541712E-4]:5.683140728098E-1)[&rate=5.475122116541712E-4]:5.576416155368E-2)[&rate=5.475122116541712E-4]:7.090194367815E-1,(52[&rate=5.475122116541712E-4]:5.43137697519E-1,(103[&rate=5.475122116541712E-4]:5.841079556765E-1,(29[&rate=5.475122116541712E-4]:7.10595833918E-1,(5[&rate=5.475122116541712E-4]:4.224768120406E-1,12[&rate=5.475122116541712E-4]:4.608329764241E-1)[&rate=5.475122116541712E-4]:1.429135424254E-1)[&rate=5.475122116541712E-4]:1.063888340873E-1)[&rate=5.475122116541712E-4]:1.623323476403E0)[&rate=5.475122116541712E-4]:5.169363632524E-2)[&rate=5.475122116541712E-4]:1.357483155371E-1,(133[&rate=5.475122116541712E-4]:8.691040031225E-1,(137[&rate=5.475122116541712E-4]:5.164622392838E-1,134[&rate=5.475122116541712E-4]:4.452293625716E-1)[&rate=5.475122116541712E-4]:3.937376542497E-1)[&rate=5.475122116541712E-4]:6.353584219157E-1)[&rate=5.475122116541712E-4]:3.686018012191E-1)[&rate=5.475122116541712E-4]:1.301703864939E-1)[&rate=5.475122116541712E-4]:1.808305583473E-1)[&rate=5.475122116541712E-4]:2.69711748005E-1,(((67[&rate=5.475122116541712E-4]:3.778945745285E-1,((123[&rate=5.475122116541712E-4]:5.986868994155E-2,124[&rate=5.475122116541712E-4]:5.713644950442E-2)[&rate=5.475122116541712E-4]:2.95922217025E-1,122[&rate=5.475122116541712E-4]:3.557909069665E-1)[&rate=5.475122116541712E-4]:5.233762179026E-1)[&rate=5.475122116541712E-4]:2.049829619407E-2,(66[&rate=5.475122116541712E-4]:3.162843021598E-1,(126[&rate=5.475122116541712E-4]:9.038084146026E-1,((119[&rate=5.475122116541712E-4]:9.374329728132E-1,120[&rate=5.475122116541712E-4]:8.415425618544E-1)[&rate=5.475122116541712E-4]:2.909615643318E-1,((138[&rate=5.475122116541712E-4]:1.910201252183E-1,136[&rate=5.475122116541712E-4]:5.951327590308E-2)[&rate=5.475122116541712E-4]:5.655032571791E-1,135[&rate=5.475122116541712E-4]:5.565233823973E-1)[&rate=5.475122116541712E-4]:3.239259492684E-1)[&rate=5.475122116541712E-4]:4.611164001013E-1)[&rate=5.475122116541712E-4]:6.596500772422E-1)[&rate=5.475122116541712E-4]:8.210856856274E-2)[&rate=5.475122116541712E-4]:3.084252919431E-1,(((35[&rate=5.475122116541712E-4]:1.604182583585E-1,((127[&rate=5.475122116541712E-4]:2.198169156775E0,121[&rate=5.475122116541712E-4]:1.757073266364E0)[&rate=5.475122116541712E-4]:3.465863147735E-1,36[&rate=5.475122116541712E-4]:2.420752634336E-2)[&rate=5.475122116541712E-4]:1.827860744809E-1)[&rate=5.475122116541712E-4]:9.52114487341E-2,((((118[&rate=5.475122116541712E-4]:1.227975696989E0,69[&rate=5.475122116541712E-4]:1.238934601099E0)[&rate=5.475122116541712E-4]:4.248460338325E-2,((132[&rate=5.475122116541712E-4]:1.424899991001E-1,(131[&rate=5.475122116541712E-4]:1.0988867259E-1,130[&rate=5.475122116541712E-4]:1.071489465627E-1)[&rate=5.475122116541712E-4]:3.260132651012E-2)[&rate=5.475122116541712E-4]:1.76843278167E-4,129[&rate=5.475122116541712E-4]:1.399271163509E-1)[&rate=5.475122116541712E-4]:9.935468826518E-1)[&rate=5.475122116541712E-4]:4.142374204337E-1,(128[&rate=5.475122116541712E-4]:1.484907134887E0,((65[&rate=5.475122116541712E-4]:1.876673222196E-1,(60[&rate=5.475122116541712E-4]:1.110350794148E-1,(62[&rate=5.475122116541712E-4]:2.939033144259E-1,64[&rate=5.475122116541712E-4]:2.528074240149E-1)[&rate=5.475122116541712E-4]:8.912586906598E-3)[&rate=5.475122116541712E-4]:7.663224280481E-2)[&rate=5.475122116541712E-4]:1.792724779082E-1,(61[&rate=5.475122116541712E-4]:2.6120086425E-1,63[&rate=5.475122116541712E-4]:2.20104973839E-1)[&rate=5.475122116541712E-4]:2.975197577955E-1)[&rate=5.475122116541712E-4]:1.065912540239E0)[&rate=5.475122116541712E-4]:6.006455852168E-2)[&rate=5.475122116541712E-4]:2.022245396142E-1,(((47[&rate=5.475122116541712E-4]:6.312479880317E-1,44[&rate=5.475122116541712E-4]:6.257835071575E-1)[&rate=5.475122116541712E-4]:8.427661154593E-2,((50[&rate=5.475122116541712E-4]:3.249923929614E-1,49[&rate=5.475122116541712E-4]:3.249923929614E-1)[&rate=5.475122116541712E-4]:3.104125848999E-1,(51[&rate=5.475122116541712E-4]:6.101570898025E-1,((41[&rate=5.475122116541712E-4]:2.325373912293E-1,(42[&rate=5.475122116541712E-4]:2.220750912192E-1,48[&rate=5.475122116541712E-4]:2.603264573394E-1)[&rate=5.475122116541712E-4]:1.592678088431E-2)[&rate=5.475122116541712E-4]:2.522164015154E-1,(43[&rate=5.475122116541712E-4]:5.368143823164E-1,46[&rate=5.475122116541712E-4]:5.368143823164E-1)[&rate=5.475122116541712E-4]:2.584219171279E-3)[&rate=5.475122116541712E-4]:9.808089268626E-2)[&rate=5.475122116541712E-4]:3.071236893307E-2)[&rate=5.475122116541712E-4]:4.733273647064E-2)[&rate=5.475122116541712E-4]:2.067713724148E-2,45[&rate=5.475122116541712E-4]:7.280050155078E-1)[&rate=5.475122116541712E-4]:2.457950052241E-1)[&rate=5.475122116541712E-4]:3.720059735706E-2)[&rate=5.475122116541712E-4]:2.9958931578E-1,(38[&rate=5.475122116541712E-4]:8.47040357396E-1,(((((101[&rate=5.475122116541712E-4]:1.078857268546E0,((((88[&rate=5.475122116541712E-4]:5.115798046014E-2,89[&rate=5.475122116541712E-4]:6.485661059715E-2)[&rate=5.475122116541712E-4]:6.344717874254E-1,(((86[&rate=5.475122116541712E-4]:1.008848962935E-1,(84[&rate=5.475122116541712E-4]:6.54681147194E-2,83[&rate=5.475122116541712E-4]:6.54681147194E-2)[&rate=5.475122116541712E-4]:3.54167815741E-2)[&rate=5.475122116541712E-4]:1.198772234388E-2,(93[&rate=5.475122116541712E-4]:5.710288951007E-2,85[&rate=5.475122116541712E-4]:4.340425937305E-2)[&rate=5.475122116541712E-4]:6.946835926432E-2)[&rate=5.475122116541712E-4]:8.094502373748E-2,(87[&rate=5.475122116541712E-4]:8.508350459193E-2,((91[&rate=5.475122116541712E-4]:4.58624609053E-2,90[&rate=5.475122116541712E-4]:4.58624609053E-2)[&rate=5.475122116541712E-4]:2.786794409537E-2,92[&rate=5.475122116541712E-4]:7.373040500067E-2)[&rate=5.475122116541712E-4]:2.505172972828E-2)[&rate=5.475122116541712E-4]:1.087341377829E-1)[&rate=5.475122116541712E-4]:4.918121255107E-1)[&rate=5.475122116541712E-4]:6.626959107924E-1,(3[&rate=5.475122116541712E-4]:7.743736144507E-1,(((15[&rate=5.475122116541712E-4]:5.824006074874E-1,10[&rate=5.475122116541712E-4]:5.44044443104E-1)[&rate=5.475122116541712E-4]:1.54995138445E-1,18[&rate=5.475122116541712E-4]:7.456149240147E-1)[&rate=5.475122116541712E-4]:7.174680373581E-3,6[&rate=5.475122116541712E-4]:6.897759057582E-1)[&rate=5.475122116541712E-4]:1.36652503213E-1)[&rate=5.475122116541712E-4]:3.422603683013E-2)[&rate=5.475122116541712E-4]:6.72548430689E-1,(((24[&rate=5.475122116541712E-4]:9.226193490207E-1,((28[&rate=5.475122116541712E-4]:6.689475852393E-1,21[&rate=5.475122116541712E-4]:6.442900509929E-1)[&rate=5.475122116541712E-4]:1.901399921999E-1,1[&rate=5.475122116541712E-4]:7.278620757627E-2)[&rate=5.475122116541712E-4]:6.901122363617E-2)[&rate=5.475122116541712E-4]:5.390186643184E-1,(102[&rate=5.475122116541712E-4]:2.300590944789E-1,((11[&rate=5.475122116541712E-4]:4.518356102289E-1,140[&rate=5.475122116541712E-4]:4.326575280372E-1)[&rate=5.475122116541712E-4]:2.553867407813E-1,((20[&rate=5.475122116541712E-4]:2.874362919724E-1,25[&rate=5.475122116541712E-4]:3.066143741642E-1)[&rate=5.475122116541712E-4]:3.50587866885E-1,23[&rate=5.475122116541712E-4]:6.462433369395E-1)[&rate=5.475122116541712E-4]:1.459105209199E-1)[&rate=5.475122116541712E-4]:5.885901681263E-1)[&rate=5.475122116541712E-4]:6.993508324375E-2)[&rate=5.475122116541712E-4]:9.101987732439E-2,((((((4[&rate=5.475122116541712E-4]:2.152144730529E-1,30[&rate=5.475122116541712E-4]:3.878172127789E-1)[&rate=5.475122116541712E-4]:2.90910378798E-1,(117[&rate=5.475122116541712E-4]:5.560744237402E-1,9[&rate=5.475122116541712E-4]:5.451155196305E-1)[&rate=5.475122116541712E-4]:1.032440071344E-2)[&rate=5.475122116541712E-4]:1.878167712285E-1,113[&rate=5.475122116541712E-4]:7.514758696546E-1)[&rate=5.475122116541712E-4]:2.011966546484E-1,((17[&rate=5.475122116541712E-4]:5.501032847375E-1,14[&rate=5.475122116541712E-4]:5.117471203538E-1)[&rate=5.475122116541712E-4]:4.352510405927E-1,(110[&rate=5.475122116541712E-4]:5.923310357549E-1,105[&rate=5.475122116541712E-4]:5.704132275358E-1)[&rate=5.475122116541712E-4]:3.491876731369E-1)[&rate=5.475122116541712E-4]:5.67436335645E-3)[&rate=5.475122116541712E-4]:2.780643995683E-1,(((115[&rate=5.475122116541712E-4]:4.686298358916E-1,(19[&rate=5.475122116541712E-4]:4.260666428345E-1,13[&rate=5.475122116541712E-4]:3.877104784508E-1)[&rate=5.475122116541712E-4]:1.631111382627E-1)[&rate=5.475122116541712E-4]:1.508092458531E-1,(108[&rate=5.475122116541712E-4]:4.998669262539E-1,((107[&rate=5.475122116541712E-4]:2.917463718399E-1,(112[&rate=5.475122116541712E-4]:1.795733696055E-1,114[&rate=5.475122116541712E-4]:9.73815887836E-2)[&rate=5.475122116541712E-4]:1.340908104535E-1)[&rate=5.475122116541712E-4]:2.059917366531E-2,109[&rate=5.475122116541712E-4]:3.315236276969E-1)[&rate=5.475122116541712E-4]:1.90261106776E-1)[&rate=5.475122116541712E-4]:1.771064020662E-1)[&rate=5.475122116541712E-4]:2.383929368485E-1,(116[&rate=5.475122116541712E-4]:6.829500821955E-1,(((104[&rate=5.475122116541712E-4]:3.01025901099E-1,106[&rate=5.475122116541712E-4]:3.01025901099E-1)[&rate=5.475122116541712E-4]:1.659330577535E-1,(111[&rate=5.475122116541712E-4]:4.694539535728E-1,139[&rate=5.475122116541712E-4]:6.447964193262E-1)[&rate=5.475122116541712E-4]:1.394336144411E-2)[&rate=5.475122116541712E-4]:2.224606935332E-1,(148[&rate=5.475122116541712E-4]:2.691604405944E-1,143[&rate=5.475122116541712E-4]:2.66420714567E-1)[&rate=5.475122116541712E-4]:3.983414035723E-1)[&rate=5.475122116541712E-4]:5.380440241256E-2)[&rate=5.475122116541712E-4]:1.748819363976E-1)[&rate=5.475122116541712E-4]:2.907131244563E-1)[&rate=5.475122116541712E-4]:1.67964618267E-1,(142[&rate=5.475122116541712E-4]:5.552780117814E-1,(144[&rate=5.475122116541712E-4]:1.066915840656E-1,(145[&rate=5.475122116541712E-4]:9.352682699694E-2,141[&rate=5.475122116541712E-4]:9.078710096935E-2)[&rate=5.475122116541712E-4]:1.864420912361E-2)[&rate=5.475122116541712E-4]:4.431069756608E-1)[&rate=5.475122116541712E-4]:1.016026270083E0)[&rate=5.475122116541712E-4]:6.628511564836E-2)[&rate=5.475122116541712E-4]:9.287375295015E-2)[&rate=5.475122116541712E-4]:6.004489126041E-1)[&rate=5.475122116541712E-4]:3.458354914048E-1,(146[&rate=5.475122116541712E-4]:5.632956476885E-1,147[&rate=5.475122116541712E-4]:5.004541176339E-1)[&rate=5.475122116541712E-4]:8.451532503813E-3)[&rate=5.475122116541712E-4]:4.82216921795E-2,((((100[&rate=5.475122116541712E-4]:2.918257092823E-1,94[&rate=5.475122116541712E-4]:2.918257092823E-1)[&rate=5.475122116541712E-4]:9.355194913214E-2,95[&rate=5.475122116541712E-4]:4.700771119665E-1)[&rate=5.475122116541712E-4]:1.548541944958E-1,((96[&rate=5.475122116541712E-4]:5.325413365907E-1,99[&rate=5.475122116541712E-4]:5.680604622736E-1)[&rate=5.475122116541712E-4]:3.560687821321E-2,98[&rate=5.475122116541712E-4]:5.818094169895E-1)[&rate=5.475122116541712E-4]:3.219292772404E-2)[&rate=5.475122116541712E-4]:8.985749537385E-3,(16[&rate=5.475122116541712E-4]:2.4151588223E0,((22[&rate=5.475122116541712E-4]:2.046806751789E-1,27[&rate=5.475122116541712E-4]:2.211190313433E-1)[&rate=5.475122116541712E-4]:6.099184265578E-1,(((7[&rate=5.475122116541712E-4]:3.171354544656E-1,8[&rate=5.475122116541712E-4]:3.171354544656E-1)[&rate=5.475122116541712E-4]:1.100607683312E-1,26[&rate=5.475122116541712E-4]:5.340455378653E-1)[&rate=5.475122116541712E-4]:2.735482441412E-1,(2[&rate=5.475122116541712E-4]:4.858813647964E-1,31[&rate=5.475122116541712E-4]:7.132786250705E-1)[&rate=5.475122116541712E-4]:1.381507733745E-1)[&rate=5.475122116541712E-4]:1.796422383977E-2)[&rate=5.475122116541712E-4]:1.644395337001E0)[&rate=5.475122116541712E-4]:1.649068975224E-1)[&rate=5.475122116541712E-4]:5.177499432228E-3)[&rate=5.475122116541712E-4]:8.2676001065E-2,(39[&rate=5.475122116541712E-4]:3.345422663081E-1,97[&rate=5.475122116541712E-4]:2.63504014942E-1)[&rate=5.475122116541712E-4]:2.478840278938E-1)[&rate=5.475122116541712E-4]:2.059649735572E-1,40[&rate=5.475122116541712E-4]:7.883912677591E-1)[&rate=5.475122116541712E-4]:1.269551005659E-1)[&rate=5.475122116541712E-4]:3.105441119921E-1)[&rate=5.475122116541712E-4]:1.51599139793E-1)[&rate=5.475122116541712E-4]:4.010944136954E-2)[&rate=5.475122116541712E-4]:1.177751903616E-1,34[&rate=5.475122116541712E-4]:1.689095766664E-3)[&rate=5.475122116541712E-4]:2.304987642548E-2)[&rate=5.475122116541712E-4]:8.943001023201E-2,33[&rate=5.475122116541712E-4]:9.773062625978E-2);
tree STATE_72180000 [&joint=-20977.029072533373,lnP=-20977.029072533373] = [&R] (((33[&rate=5.00621397612831E-4]:4.903494939683E-3,34[&rate=5.00621397612831E-4]:2.134185110405E-2)[&rate=5.00621397612831E-4]:2.79205710242E-2,((((((35[&rate=5.00621397612831E-4]:8.242115836434E-2,36[&rate=5.00621397612831E-4]:1.289965008301E-1)[&rate=5.00621397612831E-4]:6.084761822756E-2,127[&rate=5.00621397612831E-4]:2.710392064263E0)[&rate=5.00621397612831E-4]:1.465091393487E-1,121[&rate=5.00621397612831E-4]:2.415805313201E0)[&rate=5.00621397612831E-4]:1.781038549511E-1,((((((42[&rate=5.00621397612831E-4]:3.063613223044E-1,48[&rate=5.00621397612831E-4]:3.446126884246E-1)[&rate=5.00621397612831E-4]:2.947044834317E-1,41[&rate=5.00621397612831E-4]:5.956013248618E-1)[&rate=5.00621397612831E-4]:5.592056017415E-2,(43[&rate=5.00621397612831E-4]:6.277582372251E-1,46[&rate=5.00621397612831E-4]:6.277582372251E-1)[&rate=5.00621397612831E-4]:7.840845655388E-2)[&rate=5.00621397612831E-4]:2.222400767966E-2,(((44[&rate=5.00621397612831E-4]:8.579369742163E-2,47[&rate=5.00621397612831E-4]:9.125817829589E-2)[&rate=5.00621397612831E-4]:3.427909115807E-1,51[&rate=5.00621397612831E-4]:4.067266855051E-1)[&rate=5.00621397612831E-4]:1.643437725833E-2,45[&rate=5.00621397612831E-4]:4.422867458235E-1)[&rate=5.00621397612831E-4]:2.779072343237E-1)[&rate=5.00621397612831E-4]:3.361524435335E-2,(50[&rate=5.00621397612831E-4]:6.441129863107E-1,49[&rate=5.00621397612831E-4]:6.441129863107E-1)[&rate=5.00621397612831E-4]:8.510607425547E-2)[&rate=5.00621397612831E-4]:3.088813534966E-1,(((62[&rate=5.00621397612831E-4]:3.652190693773E-1,(64[&rate=5.00621397612831E-4]:3.236914198529E-1,(60[&rate=5.00621397612831E-4]:1.390893220825E-1,65[&rate=5.00621397612831E-4]:1.390893220825E-1)[&rate=5.00621397612831E-4]:3.391716626376E-2)[&rate=5.00621397612831E-4]:4.317591133498E-4)[&rate=5.00621397612831E-4]:2.705354674909E-1,(61[&rate=5.00621397612831E-4]:3.177875802291E-1,63[&rate=5.00621397612831E-4]:2.766916898181E-1)[&rate=5.00621397612831E-4]:3.179669566391E-1)[&rate=5.00621397612831E-4]:1.048841291091E0,(128[&rate=5.00621397612831E-4]:1.513259897944E0,((131[&rate=5.00621397612831E-4]:2.668403588502E-1,(132[&rate=5.00621397612831E-4]:1.349759726517E-1,(129[&rate=5.00621397612831E-4]:1.091590872879E-1,130[&rate=5.00621397612831E-4]:1.091590872879E-1)[&rate=5.00621397612831E-4]:2.307715933648E-2)[&rate=5.00621397612831E-4]:1.318643861985E-1)[&rate=5.00621397612831E-4]:3.734276000889E-1,(69[&rate=5.00621397612831E-4]:7.044339834439E-1,118[&rate=5.00621397612831E-4]:6.934750793343E-1)[&rate=5.00621397612831E-4]:8.103945494741E-2)[&rate=5.00621397612831E-4]:8.784713910598E-1)[&rate=5.00621397612831E-4]:3.160990261759E-2)[&rate=5.00621397612831E-4]:2.912169897268E-1)[&rate=5.00621397612831E-4]:1.605621038908E-1)[&rate=5.00621397612831E-4]:2.251156657155E-1,(38[&rate=5.00621397612831E-4]:8.696834796365E-1,((((101[&rate=5.00621397612831E-4]:1.06765242784E0,((((((116[&rate=5.00621397612831E-4]:3.263143412774E-1,(104[&rate=5.00621397612831E-4]:2.921935430086E-1,(106[&rate=5.00621397612831E-4]:2.773953763341E-1,(111[&rate=5.00621397612831E-4]:1.989842865708E-1,139[&rate=5.00621397612831E-4]:3.743267523242E-1)[&rate=5.00621397612831E-4]:9.484944592769E-2)[&rate=5.00621397612831E-4]:1.479816667452E-2)[&rate=5.00621397612831E-4]:9.439477087154E-2)[&rate=5.00621397612831E-4]:3.924178756514E-1,(148[&rate=5.00621397612831E-4]:3.022602236477E-1,143[&rate=5.00621397612831E-4]:2.995204976203E-1)[&rate=5.00621397612831E-4]:4.548281576648E-1)[&rate=5.00621397612831E-4]:4.709899702821E-2,((115[&rate=5.00621397612831E-4]:6.822350422226E-1,(108[&rate=5.00621397612831E-4]:7.064225385227E-1,(109[&rate=5.00621397612831E-4]:5.013876835972E-1,(107[&rate=5.00621397612831E-4]:4.196320648857E-1,(112[&rate=5.00621397612831E-4]:2.928675745968E-1,114[&rate=5.00621397612831E-4]:2.106757937749E-1)[&rate=5.00621397612831E-4]:1.48682298508E-1)[&rate=5.00621397612831E-4]:6.257753651971E-2)[&rate=5.00621397612831E-4]:2.269526631447E-1)[&rate=5.00621397612831E-4]:3.334675027526E-2)[&rate=5.00621397612831E-4]:7.116329035181E-2,(19[&rate=5.00621397612831E-4]:7.317958099127E-1,13[&rate=5.00621397612831E-4]:6.93439645529E-1)[&rate=5.00621397612831E-4]:1.421504678672E-1)[&rate=5.00621397612831E-4]:1.243288138264E-2)[&rate=5.00621397612831E-4]:3.482527938047E-1,(((113[&rate=5.00621397612831E-4]:6.633275001458E-1,105[&rate=5.00621397612831E-4]:6.35930239872E-1)[&rate=5.00621397612831E-4]:2.473291243895E-2,110[&rate=5.00621397612831E-4]:6.825809605301E-1)[&rate=5.00621397612831E-4]:1.10979372055E-1,(((4[&rate=5.00621397612831E-4]:1.740065264659E-1,30[&rate=5.00621397612831E-4]:3.466092661919E-1)[&rate=5.00621397612831E-4]:4.022212583895E-1,(17[&rate=5.00621397612831E-4]:4.185974421278E-1,14[&rate=5.00621397612831E-4]:3.802412777441E-1)[&rate=5.00621397612831E-4]:2.535207536864E-1)[&rate=5.00621397612831E-4]:7.62064432615E-2,(117[&rate=5.00621397612831E-4]:5.592921115378E-1,9[&rate=5.00621397612831E-4]:5.483332074281E-1)[&rate=5.00621397612831E-4]:1.534160891819E-1)[&rate=5.00621397612831E-4]:8.90713099478E-2)[&rate=5.00621397612831E-4]:3.972360039437E-1)[&rate=5.00621397612831E-4]:1.349563680309E-1,((((1[&rate=5.00621397612831E-4]:1.067109557175E-1,(28[&rate=5.00621397612831E-4]:5.134804775955E-1,21[&rate=5.00621397612831E-4]:4.888229433491E-1)[&rate=5.00621397612831E-4]:3.795318479849E-1)[&rate=5.00621397612831E-4]:5.157924911929E-2,24[&rate=5.00621397612831E-4]:9.39112122645E-1)[&rate=5.00621397612831E-4]:2.866848499731E-1,(102[&rate=5.00621397612831E-4]:6.163207467398E-2,((140[&rate=5.00621397612831E-4]:6.094456849178E-1,11[&rate=5.00621397612831E-4]:6.286237671095E-1)[&rate=5.00621397612831E-4]:1.729109495307E-1,(23[&rate=5.00621397612831E-4]:8.141476442777E-1,(25[&rate=5.00621397612831E-4]:6.763387223077E-1,20[&rate=5.00621397612831E-4]:6.571606401159E-1)[&rate=5.00621397612831E-4]:1.487678260797E-1)[&rate=5.00621397612831E-4]:7.23185792117E-2)[&rate=5.00621397612831E-4]:3.258507826913E-1)[&rate=5.00621397612831E-4]:2.521062327783E-3)[&rate=5.00621397612831E-4]:1.147652708898E-1,(142[&rate=5.00621397612831E-4]:8.241313925547E-1,(144[&rate=5.00621397612831E-4]:9.310661392657E-2,(145[&rate=5.00621397612831E-4]:1.858626760392E-2,141[&rate=5.00621397612831E-4]:1.584654157633E-2)[&rate=5.00621397612831E-4]:7.999979837759E-2)[&rate=5.00621397612831E-4]:7.255453265732E-1)[&rate=5.00621397612831E-4]:6.013623578027E-1)[&rate=5.00621397612831E-4]:7.834114598338E-2)[&rate=5.00621397612831E-4]:1.137477029749E-1,(((88[&rate=5.00621397612831E-4]:8.298688221273E-2,89[&rate=5.00621397612831E-4]:9.668551234974E-2)[&rate=5.00621397612831E-4]:2.691046339533E-1,((83[&rate=5.00621397612831E-4]:9.742835962374E-2,85[&rate=5.00621397612831E-4]:9.742835962374E-2)[&rate=5.00621397612831E-4]:8.486706694245E-2,((87[&rate=5.00621397612831E-4]:1.311649252775E-1,((84[&rate=5.00621397612831E-4]:1.737666560888E-2,93[&rate=5.00621397612831E-4]:3.10752957459E-2)[&rate=5.00621397612831E-4]:5.384597182262E-2,86[&rate=5.00621397612831E-4]:7.12226374315E-2)[&rate=5.00621397612831E-4]:5.994228784597E-2)[&rate=5.00621397612831E-4]:4.278264342335E-3,((91[&rate=5.00621397612831E-4]:4.678433859614E-2,90[&rate=5.00621397612831E-4]:4.678433859614E-2)[&rate=5.00621397612831E-4]:6.412338632708E-2,92[&rate=5.00621397612831E-4]:1.109077249232E-1)[&rate=5.00621397612831E-4]:3.823409483361E-2)[&rate=5.00621397612831E-4]:4.685223694637E-2)[&rate=5.00621397612831E-4]:1.697960895999E-1)[&rate=5.00621397612831E-4]:8.449338765407E-1,(3[&rate=5.00621397612831E-4]:6.12323845262E-1,((15[&rate=5.00621397612831E-4]:2.756653312734E-1,10[&rate=5.00621397612831E-4]:2.373091668899E-1)[&rate=5.00621397612831E-4]:4.350593901392E-1,(6[&rate=5.00621397612831E-4]:6.252419645051E-1,18[&rate=5.00621397612831E-4]:6.882556631352E-1)[&rate=5.00621397612831E-4]:3.06882363597E-2)[&rate=5.00621397612831E-4]:8.448438917666E-3)[&rate=5.00621397612831E-4]:4.497552004757E-2)[&rate=5.00621397612831E-4]:7.10968165513E-1)[&rate=5.00621397612831E-4]:7.021246230446E-1)[&rate=5.00621397612831E-4]:4.311062363879E-1,(39[&rate=5.00621397612831E-4]:4.501120987034E-1,(2[&rate=5.00621397612831E-4]:8.326782970232E-1,((22[&rate=5.00621397612831E-4]:3.394804840317E-1,27[&rate=5.00621397612831E-4]:3.559188401961E-1)[&rate=5.00621397612831E-4]:5.350454888227E-1,(31[&rate=5.00621397612831E-4]:9.088455929368E-1,((7[&rate=5.00621397612831E-4]:2.774009206957E-2,8[&rate=5.00621397612831E-4]:2.774009206957E-2)[&rate=5.00621397612831E-4]:7.142723042314E-1,26[&rate=5.00621397612831E-4]:8.488617113695E-1)[&rate=5.00621397612831E-4]:1.61482651289E-2)[&rate=5.00621397612831E-4]:2.047490046575E-2)[&rate=5.00621397612831E-4]:1.307550638947E-1)[&rate=5.00621397612831E-4]:1.57415960451E0)[&rate=5.00621397612831E-4]:7.548240653027E-2)[&rate=5.00621397612831E-4]:9.667747074077E-2,(((96[&rate=5.00621397612831E-4]:3.912817004742E-1,99[&rate=5.00621397612831E-4]:4.268008261571E-1)[&rate=5.00621397612831E-4]:6.482722748716E-2,98[&rate=5.00621397612831E-4]:4.69770130147E-1)[&rate=5.00621397612831E-4]:1.304708051677E-1,((100[&rate=5.00621397612831E-4]:2.79136324594E-1,94[&rate=5.00621397612831E-4]:2.79136324594E-1)[&rate=5.00621397612831E-4]:1.524328739754E-1,95[&rate=5.00621397612831E-4]:5.162686521215E-1)[&rate=5.00621397612831E-4]:9.490124494194E-2)[&rate=5.00621397612831E-4]:1.50446341206E-1)[&rate=5.00621397612831E-4]:5.706240064434E-2,(97[&rate=5.00621397612831E-4]:5.654416963156E-1,((147[&rate=5.00621397612831E-4]:6.599438699822E-1,(16[&rate=5.00621397612831E-4]:2.66279573318E0,146[&rate=5.00621397612831E-4]:6.975213862978E-1)[&rate=5.00621397612831E-4]:2.526401373896E-2)[&rate=5.00621397612831E-4]:8.822398182757E-4,40[&rate=5.00621397612831E-4]:6.034490606201E-1)[&rate=5.00621397612831E-4]:3.303088706164E-2)[&rate=5.00621397612831E-4]:4.285442893699E-2)[&rate=5.00621397612831E-4]:2.586551139468E-1)[&rate=5.00621397612831E-4]:4.256794034862E-1)[&rate=5.00621397612831E-4]:1.161390126386E-1,((((122[&rate=5.00621397612831E-4]:4.961525613998E-1,(123[&rate=5.00621397612831E-4]:1.462086097649E-1,124[&rate=5.00621397612831E-4]:1.434763693278E-1)[&rate=5.00621397612831E-4]:3.49943951635E-1)[&rate=5.00621397612831E-4]:1.645106569433E-1,67[&rate=5.00621397612831E-4]:1.593906680025E-1)[&rate=5.00621397612831E-4]:1.026118249968E-1,(((((138[&rate=5.00621397612831E-4]:1.611420357714E-1,136[&rate=5.00621397612831E-4]:2.963518645616E-2)[&rate=5.00621397612831E-4]:8.766735836886E-1,135[&rate=5.00621397612831E-4]:8.378156194599E-1)[&rate=5.00621397612831E-4]:4.613584404092E-1,(120[&rate=5.00621397612831E-4]:8.774045710538E-1,119[&rate=5.00621397612831E-4]:9.732949820127E-1)[&rate=5.00621397612831E-4]:6.738242833359E-1)[&rate=5.00621397612831E-4]:4.390873054802E-1,126[&rate=5.00621397612831E-4]:1.300504048185E0)[&rate=5.00621397612831E-4]:1.419962945755E-1,66[&rate=5.00621397612831E-4]:1.953261530755E-1)[&rate=5.00621397612831E-4]:6.66763399238E-2)[&rate=5.00621397612831E-4]:5.409576940977E-1,((((((59[&rate=5.00621397612831E-4]:2.398428049129E-1,(58[&rate=5.00621397612831E-4]:2.168011047671E-1,54[&rate=5.00621397612831E-4]:1.594240555868E-1)[&rate=5.00621397612831E-4]:4.216738320586E-2)[&rate=5.00621397612831E-4]:7.643069583979E-3,37[&rate=5.00621397612831E-4]:2.857372406171E-1)[&rate=5.00621397612831E-4]:1.094742235365E-2,(56[&rate=5.00621397612831E-4]:1.970775585739E-1,55[&rate=5.00621397612831E-4]:1.970775585739E-1)[&rate=5.00621397612831E-4]:5.315901696502E-2)[&rate=5.00621397612831E-4]:5.869595608314E-2,57[&rate=5.00621397612831E-4]:3.198614933708E-1)[&rate=5.00621397612831E-4]:3.960841211728E-1,68[&rate=5.00621397612831E-4]:6.640330462375E-1)[&rate=5.00621397612831E-4]:5.783162863303E-1,(125[&rate=5.00621397612831E-4]:9.99710337921E-1,((((103[&rate=5.00621397612831E-4]:5.538261757634E-1,(29[&rate=5.00621397612831E-4]:5.553384943623E-1,(5[&rate=5.00621397612831E-4]:2.268494791736E-1,12[&rate=5.00621397612831E-4]:2.65205643557E-1)[&rate=5.00621397612831E-4]:1.832835357368E-1)[&rate=5.00621397612831E-4]:2.313643937299E-1)[&rate=5.00621397612831E-4]:1.553516149292E0,52[&rate=5.00621397612831E-4]:4.430485904945E-1)[&rate=5.00621397612831E-4]:4.398594226955E-1,53[&rate=5.00621397612831E-4]:8.747112918786E-1)[&rate=5.00621397612831E-4]:6.95275556361E-2,(((((79[&rate=5.00621397612831E-4]:2.482527683571E-1,(78[&rate=5.00621397612831E-4]:2.857307218738E-2,72[&rate=5.00621397612831E-4]:6.655263968063E-3)[&rate=5.00621397612831E-4]:2.196796961697E-1)[&rate=5.00621397612831E-4]:1.130240599223E-1,82[&rate=5.00621397612831E-4]:3.694960063615E-1)[&rate=5.00621397612831E-4]:2.826842197825E-1,(((77[&rate=5.00621397612831E-4]:5.594064033544E-1,73[&rate=5.00621397612831E-4]:5.648858554091E-1)[&rate=5.00621397612831E-4]:1.297864836642E-2,71[&rate=5.00621397612831E-4]:5.093713530906E-1)[&rate=5.00621397612831E-4]:7.548426341319E-4,(80[&rate=5.00621397612831E-4]:7.802706986592E-2,81[&rate=5.00621397612831E-4]:7.802706986592E-2)[&rate=5.00621397612831E-4]:4.512772080506E-1)[&rate=5.00621397612831E-4]:1.064375920631E-1)[&rate=5.00621397612831E-4]:2.391293138831E-1,(((74[&rate=5.00621397612831E-4]:4.246240663772E-1,70[&rate=5.00621397612831E-4]:3.862679019938E-1)[&rate=5.00621397612831E-4]:3.339073034628E-2,76[&rate=5.00621397612831E-4]:4.580147967235E-1)[&rate=5.00621397612831E-4]:1.854994567833E-1,75[&rate=5.00621397612831E-4]:6.435142535068E-1)[&rate=5.00621397612831E-4]:2.80671998849E-1)[&rate=5.00621397612831E-4]:6.142862612572E-1,((137[&rate=5.00621397612831E-4]:4.780964206047E-1,134[&rate=5.00621397612831E-4]:4.068635438925E-1)[&rate=5.00621397612831E-4]:1.875711988527E-1,133[&rate=5.00621397612831E-4]:6.245717290464E-1)[&rate=5.00621397612831E-4]:9.495172229227E-1)[&rate=5.00621397612831E-4]:1.522293925138E-1)[&rate=5.00621397612831E-4]:2.658540040675E-1)[&rate=5.00621397612831E-4]:4.093056613135E-1)[&rate=5.00621397612831E-4]:1.083314923015E-1)[&rate=5.00621397612831E-4]:6.176262148768E-3)[&rate=5.00621397612831E-4]:1.031396715126E-1)[&rate=5.00621397612831E-4]:2.901727156153E-2,32[&rate=5.00621397612831E-4]:5.63618854707E-2);
tree STATE_72270000 [&joint=-20977.636735564844,lnP=-20977.636735564844] = [&R] ((33[&rate=5.599127095895572E-4]:9.175551622772E-2,(((((35[&rate=5.599127095895572E-4]:1.647031149864E-2,(36[&rate=5.599127095895572E-4]:4.336910084576E-2,127[&rate=5.599127095895572E-4]:2.563917046051E0)[&rate=5.599127095895572E-4]:1.967655311864E-2)[&rate=5.599127095895572E-4]:1.002326101352E-1,121[&rate=5.599127095895572E-4]:2.242730318894E0)[&rate=5.599127095895572E-4]:2.242925245883E-2,(((((42[&rate=5.599127095895572E-4]:3.178517873224E-1,(48[&rate=5.599127095895572E-4]:2.697570310494E-1,41[&rate=5.599127095895572E-4]:2.26041184055E-1)[&rate=5.599127095895572E-4]:8.634612239317E-2)[&rate=5.599127095895572E-4]:6.130485271628E-2,(46[&rate=5.599127095895572E-4]:3.096884130875E-1,43[&rate=5.599127095895572E-4]:3.096884130875E-1)[&rate=5.599127095895572E-4]:1.186485548199E-1)[&rate=5.599127095895572E-4]:1.048333623265E-1,(51[&rate=5.599127095895572E-4]:4.322767986663E-1,((47[&rate=5.599127095895572E-4]:3.816997725946E-1,44[&rate=5.599127095895572E-4]:3.762352917203E-1)[&rate=5.599127095895572E-4]:6.673471114926E-2,(49[&rate=5.599127095895572E-4]:2.097584374887E-1,50[&rate=5.599127095895572E-4]:2.097584374887E-1)[&rate=5.599127095895572E-4]:2.058891610095E-1)[&rate=5.599127095895572E-4]:1.116471929389E-2)[&rate=5.599127095895572E-4]:7.35711271961E-2)[&rate=5.599127095895572E-4]:7.290140031979E-2,45[&rate=5.599127095895572E-4]:5.978750092423E-1)[&rate=5.599127095895572E-4]:9.345524491498E-2,(128[&rate=5.599127095895572E-4]:1.420341789304E0,(((65[&rate=5.599127095895572E-4]:2.917578336421E-1,(62[&rate=5.599127095895572E-4]:4.251110808771E-1,(64[&rate=5.599127095895572E-4]:3.83059235916E-1,60[&rate=5.599127095895572E-4]:2.323743044093E-1)[&rate=5.599127095895572E-4]:9.55954550099E-4)[&rate=5.599127095895572E-4]:5.842757468269E-2)[&rate=5.599127095895572E-4]:1.403568850306E-1,(61[&rate=5.599127095895572E-4]:2.0132397817E-1,63[&rate=5.599127095895572E-4]:1.60228087759E-1)[&rate=5.599127095895572E-4]:4.225715624205E-1)[&rate=5.599127095895572E-4]:6.987902244648E-1,((118[&rate=5.599127095895572E-4]:6.573531001234E-1,69[&rate=5.599127095895572E-4]:6.68312004233E-1)[&rate=5.599127095895572E-4]:2.060350922942E-3,((129[&rate=5.599127095895572E-4]:1.11533719014E-1,(131[&rate=5.599127095895572E-4]:1.04339546759E-1,130[&rate=5.599127095895572E-4]:1.015998207317E-1)[&rate=5.599127095895572E-4]:9.933898282319E-3)[&rate=5.599127095895572E-4]:2.294814788212E-2,132[&rate=5.599127095895572E-4]:1.372215929235E-1)[&rate=5.599127095895572E-4]:3.879452827803E-1)[&rate=5.599127095895572E-4]:6.632723140089E-1)[&rate=5.599127095895572E-4]:2.373820516463E-1)[&rate=5.599127095895572E-4]:4.438467714433E-2)[&rate=5.599127095895572E-4]:2.031728309318E-1)[&rate=5.599127095895572E-4]:7.045952450295E-1,(38[&rate=5.599127095895572E-4]:8.466989536047E-1,((((101[&rate=5.599127095895572E-4]:1.251521668589E0,((3[&rate=5.599127095895572E-4]:5.659777128207E-1,((6[&rate=5.599127095895572E-4]:4.328134085211E-1,18[&rate=5.599127095895572E-4]:4.958271071513E-1)[&rate=5.599127095895572E-4]:1.646573644143E-1,(15[&rate=5.599127095895572E-4]:3.270263376079E-1,10[&rate=5.599127095895572E-4]:2.886701732244E-1)[&rate=5.599127095895572E-4]:3.252389558753E-1)[&rate=5.599127095895572E-4]:2.056173440575E-2)[&rate=5.599127095895572E-4]:9.315849838485E-1,((((((91[&rate=5.599127095895572E-4]:8.614678304699E-2,90[&rate=5.599127095895572E-4]:8.614678304699E-2)[&rate=5.599127095895572E-4]:1.634690259687E-2,92[&rate=5.599127095895572E-4]:1.024936856439E-1)[&rate=5.599127095895572E-4]:1.078347138836E-1,87[&rate=5.599127095895572E-4]:1.966297693905E-1)[&rate=5.599127095895572E-4]:1.117620002846E-1,(93[&rate=5.599127095895572E-4]:2.380260626116E-1,((86[&rate=5.599127095895572E-4]:1.932380247511E-1,(83[&rate=5.599127095895572E-4]:9.522748463129E-2,85[&rate=5.599127095895572E-4]:9.522748463129E-2)[&rate=5.599127095895572E-4]:9.801054011977E-2)[&rate=5.599127095895572E-4]:1.730670750463E-3,84[&rate=5.599127095895572E-4]:1.949686955015E-1)[&rate=5.599127095895572E-4]:2.93587369731E-2)[&rate=5.599127095895572E-4]:8.406433720049E-2)[&rate=5.599127095895572E-4]:2.092365260415E-1,(88[&rate=5.599127095895572E-4]:1.630503437492E-1,89[&rate=5.599127095895572E-4]:1.767489738862E-1)[&rate=5.599127095895572E-4]:3.545779519675E-1)[&rate=5.599127095895572E-4]:1.511278891592E0,(((102[&rate=5.599127095895572E-4]:1.58838741747E-1,(((28[&rate=5.599127095895572E-4]:8.097704491026E-1,21[&rate=5.599127095895572E-4]:7.851129148562E-1)[&rate=5.599127095895572E-4]:6.895389456589E-2,1[&rate=5.599127095895572E-4]:9.242297380558E-2)[&rate=5.599127095895572E-4]:5.503020591584E-2,24[&rate=5.599127095895572E-4]:9.282750975296E-1)[&rate=5.599127095895572E-4]:3.922074798337E-1)[&rate=5.599127095895572E-4]:2.603155555548E-2,((11[&rate=5.599127095895572E-4]:7.30715514562E-1,140[&rate=5.599127095895572E-4]:7.115374323703E-1)[&rate=5.599127095895572E-4]:1.353347093993E-1,((25[&rate=5.599127095895572E-4]:7.125203591999E-1,20[&rate=5.599127095895572E-4]:6.933422770082E-1)[&rate=5.599127095895572E-4]:1.764673425484E-1,23[&rate=5.599127095895572E-4]:8.780287976387E-1)[&rate=5.599127095895572E-4]:7.295293317191E-2)[&rate=5.599127095895572E-4]:3.845734979986E-1)[&rate=5.599127095895572E-4]:2.446279953613E-1,((((116[&rate=5.599127095895572E-4]:7.462823693993E-1,((106[&rate=5.599127095895572E-4]:2.709322169245E-1,(139[&rate=5.599127095895572E-4]:3.198790482357E-1,(111[&rate=5.599127095895572E-4]:3.979764884476E-2,104[&rate=5.599127095895572E-4]:2.335929268038E-2)[&rate=5.599127095895572E-4]:1.047389336376E-1)[&rate=5.599127095895572E-4]:1.428339906066E-1)[&rate=5.599127095895572E-4]:3.496679029094E-1,(148[&rate=5.599127095895572E-4]:2.424994819149E-1,143[&rate=5.599127095895572E-4]:2.397597558875E-1)[&rate=5.599127095895572E-4]:3.561828296999E-1)[&rate=5.599127095895572E-4]:1.859562221682E-1)[&rate=5.599127095895572E-4]:3.760809329212E-1,(((19[&rate=5.599127095895572E-4]:6.714105035952E-1,13[&rate=5.599127095895572E-4]:6.330543392115E-1)[&rate=5.599127095895572E-4]:1.048864103153E-1,115[&rate=5.599127095895572E-4]:6.55748968705E-1)[&rate=5.599127095895572E-4]:6.286458221947E-2,((107[&rate=5.599127095895572E-4]:1.625337900598E-1,108[&rate=5.599127095895572E-4]:1.597940640325E-1)[&rate=5.599127095895572E-4]:4.530991533297E-1,((112[&rate=5.599127095895572E-4]:2.854741511508E-1,114[&rate=5.599127095895572E-4]:2.03282370329E-1)[&rate=5.599127095895572E-4]:2.695514239454E-1,109[&rate=5.599127095895572E-4]:5.522858490689E-1)[&rate=5.599127095895572E-4]:8.252517651237E-2)[&rate=5.599127095895572E-4]:1.632545801377E-1)[&rate=5.599127095895572E-4]:4.037497513961E-1)[&rate=5.599127095895572E-4]:2.357485618231E-1,(((4[&rate=5.599127095895572E-4]:2.1078316569E-1,30[&rate=5.599127095895572E-4]:3.83385905416E-1)[&rate=5.599127095895572E-4]:4.152529228445E-1,9[&rate=5.599127095895572E-4]:6.753511570276E-1)[&rate=5.599127095895572E-4]:1.530124288606E-1,(((17[&rate=5.599127095895572E-4]:3.241718629277E-1,14[&rate=5.599127095895572E-4]:2.85815698544E-1)[&rate=5.599127095895572E-4]:4.057782632845E-1,(110[&rate=5.599127095895572E-4]:6.1765489757E-1,(117[&rate=5.599127095895572E-4]:4.404491834036E-1,105[&rate=5.599127095895572E-4]:4.103121971022E-1)[&rate=5.599127095895572E-4]:1.854248922487E-1)[&rate=5.599127095895572E-4]:6.845961220378E-2)[&rate=5.599127095895572E-4]:1.196567149318E-2,113[&rate=5.599127095895572E-4]:7.035596333217E-1)[&rate=5.599127095895572E-4]:1.330231306487E-1)[&rate=5.599127095895572E-4]:6.037208809952E-1)[&rate=5.599127095895572E-4]:4.239119212424E-3,(142[&rate=5.599127095895572E-4]:3.820094597519E-1,((145[&rate=5.599127095895572E-4]:3.200811332794E-2,141[&rate=5.599127095895572E-4]:2.926838730036E-2)[&rate=5.599127095895572E-4]:2.54301363379E-1,144[&rate=5.599127095895572E-4]:2.80830024652E-1)[&rate=5.599127095895572E-4]:9.569998304505E-2)[&rate=5.599127095895572E-4]:1.235136044152E0)[&rate=5.599127095895572E-4]:5.892813122538E-2)[&rate=5.599127095895572E-4]:6.2422593275E-2)[&rate=5.599127095895572E-4]:8.38153675778E-3)[&rate=5.599127095895572E-4]:7.566986979473E-1)[&rate=5.599127095895572E-4]:1.994736805656E-1,16[&rate=5.599127095895572E-4]:2.563324116278E0)[&rate=5.599127095895572E-4]:8.974254654582E-2,((147[&rate=5.599127095895572E-4]:5.314836279088E-1,146[&rate=5.599127095895572E-4]:5.943251579634E-1)[&rate=5.599127095895572E-4]:7.85445956719E-3,((98[&rate=5.599127095895572E-4]:4.142537962008E-1,97[&rate=5.599127095895572E-4]:2.148002442883E-1)[&rate=5.599127095895572E-4]:1.365854410163E-1,(((100[&rate=5.599127095895572E-4]:2.502034475681E-1,94[&rate=5.599127095895572E-4]:2.502034475681E-1)[&rate=5.599127095895572E-4]:4.940721436616E-2,95[&rate=5.599127095895572E-4]:3.843101154863E-1)[&rate=5.599127095895572E-4]:1.378900269516E-1,(96[&rate=5.599127095895572E-4]:3.141343784429E-1,99[&rate=5.599127095895572E-4]:3.496535041257E-1)[&rate=5.599127095895572E-4]:1.834756000606E-1)[&rate=5.599127095895572E-4]:3.956805652797E-2)[&rate=5.599127095895572E-4]:5.953710162485E-2)[&rate=5.599127095895572E-4]:8.561269841094E-2)[&rate=5.599127095895572E-4]:8.205601213501E-2,(40[&rate=5.599127095895572E-4]:4.993754609011E-1,(39[&rate=5.599127095895572E-4]:4.02541511875E-1,(2[&rate=5.599127095895572E-4]:6.107988137916E-1,(((22[&rate=5.599127095895572E-4]:3.341673231735E-1,27[&rate=5.599127095895572E-4]:3.506056793379E-1)[&rate=5.599127095895572E-4]:2.879868272892E-1,31[&rate=5.599127095895572E-4]:6.769486710108E-1)[&rate=5.599127095895572E-4]:1.304791903697E-1,((7[&rate=5.599127095895572E-4]:1.968206691664E-1,8[&rate=5.599127095895572E-4]:1.968206691664E-1)[&rate=5.599127095895572E-4]:3.275107900569E-1,26[&rate=5.599127095895572E-4]:6.311807742918E-1)[&rate=5.599127095895572E-4]:1.324114706502E-1)[&rate=5.599127095895572E-4]:3.076821268522E-2)[&rate=5.599127095895572E-4]:1.748468500913E0)[&rate=5.599127095895572E-4]:9.683394902608E-2)[&rate=5.599127095895572E-4]:1.502542879405E-1)[&rate=5.599127095895572E-4]:2.653752156922E-1)[&rate=5.599127095895572E-4]:5.99393912033E-1)[&rate=5.599127095895572E-4]:5.578975098545E-2,(((126[&rate=5.599127095895572E-4]:9.425167261009E-1,119[&rate=5.599127095895572E-4]:1.728219248745E0)[&rate=5.599127095895572E-4]:1.415279828453E-1,(120[&rate=5.599127095895572E-4]:1.59825728797E0,((138[&rate=5.599127095895572E-4]:2.761243233553E-1,136[&rate=5.599127095895572E-4]:1.446174740401E-1)[&rate=5.599127095895572E-4]:3.078124944244E-1,135[&rate=5.599127095895572E-4]:3.839368177797E-1)[&rate=5.599127095895572E-4]:9.622656756697E-1)[&rate=5.599127095895572E-4]:1.755995326613E-1)[&rate=5.599127095895572E-4]:5.606536710689E-1,(66[&rate=5.599127095895572E-4]:3.86543887252E-1,(((123[&rate=5.599127095895572E-4]:1.190779426331E-1,124[&rate=5.599127095895572E-4]:1.16345702196E-1)[&rate=5.599127095895572E-4]:1.273639003348E-1,122[&rate=5.599127095895572E-4]:2.464418429679E-1)[&rate=5.599127095895572E-4]:4.331024779861E-1,67[&rate=5.599127095895572E-4]:1.782717706133E-1)[&rate=5.599127095895572E-4]:2.082721166387E-1)[&rate=5.599127095895572E-4]:1.098030307819E-2)[&rate=5.599127095895572E-4]:5.019929797774E-1)[&rate=5.599127095895572E-4]:7.169040091456E-2)[&rate=5.599127095895572E-4]:2.465018072742E-1,(34[&rate=5.599127095895572E-4]:6.934344538439E-2,((((((56[&rate=5.599127095895572E-4]:2.95828763182E-1,55[&rate=5.599127095895572E-4]:2.95828763182E-1)[&rate=5.599127095895572E-4]:1.112800547906E-1,((37[&rate=5.599127095895572E-4]:1.654305577042E-1,(58[&rate=5.599127095895572E-4]:1.404583936099E-1,59[&rate=5.599127095895572E-4]:1.213327105498E-1)[&rate=5.599127095895572E-4]:5.846481034198E-3)[&rate=5.599127095895572E-4]:1.610944234645E-1,54[&rate=5.599127095895572E-4]:2.500222489282E-1)[&rate=5.599127095895572E-4]:1.270319242357E-1)[&rate=5.599127095895572E-4]:5.349259529499E-2,57[&rate=5.599127095895572E-4]:4.715303750163E-1)[&rate=5.599127095895572E-4]:3.141601564084E-1,68[&rate=5.599127095895572E-4]:7.337779631186E-1)[&rate=5.599127095895572E-4]:6.032760483002E-1,((53[&rate=5.599127095895572E-4]:6.582889123386E-1,((((103[&rate=5.599127095895572E-4]:6.137502527576E-1,(29[&rate=5.599127095895572E-4]:4.057471600999E-1,(5[&rate=5.599127095895572E-4]:3.428719698112E-2,12[&rate=5.599127095895572E-4]:7.264336136458E-2)[&rate=5.599127095895572E-4]:2.262544836668E-1)[&rate=5.599127095895572E-4]:4.408798049865E-1)[&rate=5.599127095895572E-4]:1.58660193905E0,52[&rate=5.599127095895572E-4]:5.360584572464E-1)[&rate=5.599127095895572E-4]:2.262480486778E-2,((133[&rate=5.599127095895572E-4]:5.158869004108E-1,137[&rate=5.599127095895572E-4]:5.569827908218E-1)[&rate=5.599127095895572E-4]:3.537015939375E-2,134[&rate=5.599127095895572E-4]:5.211200735034E-1)[&rate=5.599127095895572E-4]:7.813089779665E-1)[&rate=5.599127095895572E-4]:4.42608827207E-2,(((((73[&rate=5.599127095895572E-4]:4.420256866361E-1,71[&rate=5.599127095895572E-4]:3.735325359512E-1)[&rate=5.599127095895572E-4]:1.609174937094E-2,77[&rate=5.599127095895572E-4]:4.526379839523E-1)[&rate=5.599127095895572E-4]:3.316968115678E-2,(82[&rate=5.599127095895572E-4]:3.655588492355E-1,(79[&rate=5.599127095895572E-4]:2.950686762596E-1,(78[&rate=5.599127095895572E-4]:2.042011077096E-1,72[&rate=5.599127095895572E-4]:1.822832994903E-1)[&rate=5.599127095895572E-4]:9.086756854999E-2)[&rate=5.599127095895572E-4]:6.227099489383E-2)[&rate=5.599127095895572E-4]:9.285155559957E-2)[&rate=5.599127095895572E-4]:1.07214834394E-2,(80[&rate=5.599127095895572E-4]:1.875053063456E-1,81[&rate=5.599127095895572E-4]:1.875053063456E-1)[&rate=5.599127095895572E-4]:2.651882257645E-1)[&rate=5.599127095895572E-4]:7.349789061505E-2,((76[&rate=5.599127095895572E-4]:4.17580870888E-1,(70[&rate=5.599127095895572E-4]:2.972515416528E-1,74[&rate=5.599127095895572E-4]:3.356077060363E-1)[&rate=5.599127095895572E-4]:8.197316485178E-2)[&rate=5.599127095895572E-4]:7.397369231401E-2,75[&rate=5.599127095895572E-4]:4.915545632021E-1)[&rate=5.599127095895572E-4]:8.395192801619E-2)[&rate=5.599127095895572E-4]:7.657039909174E-1)[&rate=5.599127095895572E-4]:6.354148881504E-2)[&rate=5.599127095895572E-4]:4.338959573254E-1,125[&rate=5.599127095895572E-4]:8.818023560027E-1)[&rate=5.599127095895572E-4]:6.219183220829E-1)[&rate=5.599127095895572E-4]:9.989830879144E-2,32[&rate=5.599127095895572E-4]:4.300175588831E-3)[&rate=5.599127095895572E-4]:4.312546157647E-2)[&rate=5.599127095895572E-4]:2.853522342819E-1);
tree STATE_72360000 [&joint=-20948.624690963836,lnP=-20948.624690963836] = [&R] ((((((((127[&rate=5.888724413847323E-4]:2.262933424351E0,121[&rate=5.888724413847323E-4]:1.82183753394E0)[&rate=5.888724413847323E-4]:3.318305162423E-1,36[&rate=5.888724413847323E-4]:7.421599538833E-2)[&rate=5.888724413847323E-4]:1.134897810973E-2,35[&rate=5.888724413847323E-4]:3.898963103231E-2)[&rate=5.888724413847323E-4]:5.746921168627E-2,((45[&rate=5.888724413847323E-4]:5.969754255689E-1,(((43[&rate=5.888724413847323E-4]:4.493658582449E-1,46[&rate=5.888724413847323E-4]:4.493658582449E-1)[&rate=5.888724413847323E-4]:2.49806232019E-2,((42[&rate=5.888724413847323E-4]:1.987221915412E-1,41[&rate=5.888724413847323E-4]:1.93257710667E-1)[&rate=5.888724413847323E-4]:7.669990474322E-2,48[&rate=5.888724413847323E-4]:3.136734624047E-1)[&rate=5.888724413847323E-4]:1.497440572936E-1)[&rate=5.888724413847323E-4]:1.293121564444E-1,((44[&rate=5.888724413847323E-4]:4.392960769798E-1,(51[&rate=5.888724413847323E-4]:4.164444010497E-1,(50[&rate=5.888724413847323E-4]:2.423055984257E-1,49[&rate=5.888724413847323E-4]:2.423055984257E-1)[&rate=5.888724413847323E-4]:1.686743217498E-1)[&rate=5.888724413847323E-4]:9.937524328816E-4)[&rate=5.888724413847323E-4]:2.155520495735E-3,47[&rate=5.888724413847323E-4]:4.469160783498E-1)[&rate=5.888724413847323E-4]:1.567425595414E-1)[&rate=5.888724413847323E-4]:1.513508989079E-3)[&rate=5.888724413847323E-4]:9.887741979578E-2,((((65[&rate=5.888724413847323E-4]:2.110147142328E-1,((64[&rate=5.888724413847323E-4]:1.557419232952E-1,60[&rate=5.888724413847323E-4]:5.056991788514E-3)[&rate=5.888724413847323E-4]:1.192450483887E-1,62[&rate=5.888724413847323E-4]:3.16082862095E-1)[&rate=5.888724413847323E-4]:8.67126740555E-2)[&rate=5.888724413847323E-4]:2.881535688176E-1,(61[&rate=5.888724413847323E-4]:2.26029577016E-1,63[&rate=5.888724413847323E-4]:1.849336866049E-1)[&rate=5.888724413847323E-4]:4.649195279521E-1)[&rate=5.888724413847323E-4]:6.69330531579E-1,((((131[&rate=5.888724413847323E-4]:1.71430832935E-1,130[&rate=5.888724413847323E-4]:1.686911069076E-1)[&rate=5.888724413847323E-4]:5.119044475004E-2,(132[&rate=5.888724413847323E-4]:6.243668252527E-2,129[&rate=5.888724413847323E-4]:5.969695649791E-2)[&rate=5.888724413847323E-4]:1.601845951598E-1)[&rate=5.888724413847323E-4]:3.017110120655E-1,118[&rate=5.888724413847323E-4]:6.585788650931E-1)[&rate=5.888724413847323E-4]:1.740095609249E-2,69[&rate=5.888724413847323E-4]:6.869387252953E-1)[&rate=5.888724413847323E-4]:6.842998153615E-1)[&rate=5.888724413847323E-4]:3.331831458306E-3,128[&rate=5.888724413847323E-4]:1.223885440608E0)[&rate=5.888724413847323E-4]:2.453636170479E-1)[&rate=5.888724413847323E-4]:1.559769083503E-1)[&rate=5.888724413847323E-4]:7.52514540024E-1,(38[&rate=5.888724413847323E-4]:7.611652029072E-1,((((100[&rate=5.888724413847323E-4]:3.257039567616E-1,94[&rate=5.888724413847323E-4]:3.257039567616E-1)[&rate=5.888724413847323E-4]:1.178847171932E-1,95[&rate=5.888724413847323E-4]:5.282881275068E-1)[&rate=5.888724413847323E-4]:1.363978668635E-1,((98[&rate=5.888724413847323E-4]:5.637846348314E-1,(96[&rate=5.888724413847323E-4]:4.835983291646E-1,99[&rate=5.888724413847323E-4]:5.191174548475E-1)[&rate=5.888724413847323E-4]:6.652510348114E-2)[&rate=5.888724413847323E-4]:6.970553899433E-2,97[&rate=5.888724413847323E-4]:4.340366219132E-1)[&rate=5.888724413847323E-4]:2.026685879589E-2)[&rate=5.888724413847323E-4]:4.617858147302E-2,(((147[&rate=5.888724413847323E-4]:4.170438669473E-1,((101[&rate=5.888724413847323E-4]:6.588964846357E-1,((((3[&rate=5.888724413847323E-4]:3.218549603342E-1,18[&rate=5.888724413847323E-4]:4.369234534848E-1)[&rate=5.888724413847323E-4]:2.397018965186E-1,((((91[&rate=5.888724413847323E-4]:1.38845208498E-2,90[&rate=5.888724413847323E-4]:1.38845208498E-2)[&rate=5.888724413847323E-4]:3.679005340279E-2,92[&rate=5.888724413847323E-4]:5.067457425258E-2)[&rate=5.888724413847323E-4]:1.171554026721E-1,(((83[&rate=5.888724413847323E-4]:2.424187177954E-2,86[&rate=5.888724413847323E-4]:2.424187177954E-2)[&rate=5.888724413847323E-4]:4.314561667503E-2,((85[&rate=5.888724413847323E-4]:8.775998639942E-3,84[&rate=5.888724413847323E-4]:8.775998639942E-3)[&rate=5.888724413847323E-4]:4.25691251953E-2,93[&rate=5.888724413847323E-4]:6.504375397226E-2)[&rate=5.888724413847323E-4]:1.604236461933E-2)[&rate=5.888724413847323E-4]:5.639483855886E-2,87[&rate=5.888724413847323E-4]:1.237823270134E-1)[&rate=5.888724413847323E-4]:3.034901977423E-2)[&rate=5.888724413847323E-4]:9.586584084761E-2,(88[&rate=5.888724413847323E-4]:1.009295916613E-1,89[&rate=5.888724413847323E-4]:1.146282217983E-1)[&rate=5.888724413847323E-4]:1.49067595974E-1)[&rate=5.888724413847323E-4]:8.512856966147E-1)[&rate=5.888724413847323E-4]:1.353943783112E-2,((15[&rate=5.888724413847323E-4]:4.555940880973E-1,10[&rate=5.888724413847323E-4]:4.172379237138E-1)[&rate=5.888724413847323E-4]:5.463495899072E-2,6[&rate=5.888724413847323E-4]:4.554345265402E-1)[&rate=5.888724413847323E-4]:1.717165626643E-1)[&rate=5.888724413847323E-4]:7.760764608786E-1,(((((28[&rate=5.888724413847323E-4]:6.141548321411E-1,21[&rate=5.888724413847323E-4]:5.894972978946E-1)[&rate=5.888724413847323E-4]:2.795454036517E-1,1[&rate=5.888724413847323E-4]:1.073988659299E-1)[&rate=5.888724413847323E-4]:9.813821092513E-2,24[&rate=5.888724413847323E-4]:9.863589946632E-1)[&rate=5.888724413847323E-4]:3.709687660899E-1,(((23[&rate=5.888724413847323E-4]:7.327411215914E-1,(25[&rate=5.888724413847323E-4]:6.540819113668E-1,20[&rate=5.888724413847323E-4]:6.349038291751E-1)[&rate=5.888724413847323E-4]:8.961811433424E-2)[&rate=5.888724413847323E-4]:7.803546809721E-2,(140[&rate=5.888724413847323E-4]:6.330197968353E-1,11[&rate=5.888724413847323E-4]:6.52197879027E-1)[&rate=5.888724413847323E-4]:7.364720381241E-2)[&rate=5.888724413847323E-4]:5.205515256867E-1,102[&rate=5.888724413847323E-4]:1.806431838687E-1)[&rate=5.888724413847323E-4]:1.504074126803E-2)[&rate=5.888724413847323E-4]:5.946282202728E-2,((142[&rate=5.888724413847323E-4]:6.920999615335E-1,(144[&rate=5.888724413847323E-4]:4.892070898455E-1,(141[&rate=5.888724413847323E-4]:3.655484607563E-1,145[&rate=5.888724413847323E-4]:3.682881867839E-1)[&rate=5.888724413847323E-4]:1.263983551165E-1)[&rate=5.888724413847323E-4]:1.974134196331E-1)[&rate=5.888724413847323E-4]:8.029315556809E-1,(((((17[&rate=5.888724413847323E-4]:4.705343812974E-1,14[&rate=5.888724413847323E-4]:4.321782169138E-1)[&rate=5.888724413847323E-4]:1.52513658424E-1,9[&rate=5.888724413847323E-4]:5.764726972557E-1)[&rate=5.888724413847323E-4]:4.950894341151E-2,(4[&rate=5.888724413847323E-4]:1.404021729699E-1,30[&rate=5.888724413847323E-4]:3.130049126959E-1)[&rate=5.888724413847323E-4]:4.362643992042E-1)[&rate=5.888724413847323E-4]:6.687708206181E-2,((110[&rate=5.888724413847323E-4]:4.279764702181E-1,(117[&rate=5.888724413847323E-4]:3.534060765273E-1,105[&rate=5.888724413847323E-4]:3.232690902259E-1)[&rate=5.888724413847323E-4]:8.278957177307E-2)[&rate=5.888724413847323E-4]:1.163603264175E-1,113[&rate=5.888724413847323E-4]:5.498162486903E-1)[&rate=5.888724413847323E-4]:1.512616521208E-1)[&rate=5.888724413847323E-4]:1.45723298301E-1,(((148[&rate=5.888724413847323E-4]:2.713372032603E-1,143[&rate=5.888724413847323E-4]:2.685974772329E-1)[&rate=5.888724413847323E-4]:3.668911955005E-1,(106[&rate=5.888724413847323E-4]:4.091877592433E-1,((111[&rate=5.888724413847323E-4]:3.577130120823E-1,139[&rate=5.888724413847323E-4]:5.330554778357E-1)[&rate=5.888724413847323E-4]:6.540506565963E-2,104[&rate=5.888724413847323E-4]:4.066797215776E-1)[&rate=5.888724413847323E-4]:2.508037665761E-3)[&rate=5.888724413847323E-4]:2.509584477365E-1)[&rate=5.888724413847323E-4]:1.193266993194E-1,(116[&rate=5.888724413847323E-4]:6.72733358714E-1,(((19[&rate=5.888724413847323E-4]:4.793719266033E-1,13[&rate=5.888724413847323E-4]:4.410157622196E-1)[&rate=5.888724413847323E-4]:2.674434733328E-1,115[&rate=5.888724413847323E-4]:6.262674547305E-1)[&rate=5.888724413847323E-4]:2.099220368584E-3,(((107[&rate=5.888724413847323E-4]:1.830599255837E-1,109[&rate=5.888724413847323E-4]:2.022380077754E-1)[&rate=5.888724413847323E-4]:5.327003298826E-2,(112[&rate=5.888724413847323E-4]:2.084166455342E-1,114[&rate=5.888724413847323E-4]:1.262248647124E-1)[&rate=5.888724413847323E-4]:4.983112125679E-2)[&rate=5.888724413847323E-4]:3.750428371405E-1,108[&rate=5.888724413847323E-4]:6.086330696851E-1)[&rate=5.888724413847323E-4]:7.726785198945E-2)[&rate=5.888724413847323E-4]:4.436668361488E-2)[&rate=5.888724413847323E-4]:4.646557498241E-2)[&rate=5.888724413847323E-4]:4.541048459379E-2)[&rate=5.888724413847323E-4]:4.756275783761E-1)[&rate=5.888724413847323E-4]:6.690572415416E-3)[&rate=5.888724413847323E-4]:9.876573442594E-2)[&rate=5.888724413847323E-4]:3.104634551007E-1)[&rate=5.888724413847323E-4]:6.641913367827E-1,(2[&rate=5.888724413847323E-4]:6.334439190794E-1,(((7[&rate=5.888724413847323E-4]:9.570330041688E-2,8[&rate=5.888724413847323E-4]:9.570330041688E-2)[&rate=5.888724413847323E-4]:3.129348368541E-1,26[&rate=5.888724413847323E-4]:5.154874523396E-1)[&rate=5.888724413847323E-4]:2.804403436111E-1,(31[&rate=5.888724413847323E-4]:5.964216702153E-1,(22[&rate=5.888724413847323E-4]:3.212216481166E-1,27[&rate=5.888724413847323E-4]:3.37660004281E-1)[&rate=5.888724413847323E-4]:2.204055015506E-1)[&rate=5.888724413847323E-4]:2.433417421737E-1)[&rate=5.888724413847323E-4]:2.107776696441E-2)[&rate=5.888724413847323E-4]:1.673205546175E0)[&rate=5.888724413847323E-4]:9.743155342345E-3)[&rate=5.888724413847323E-4]:7.985589170691E-2,(40[&rate=5.888724413847323E-4]:3.637891720946E-1,146[&rate=5.888724413847323E-4]:4.840077513295E-1)[&rate=5.888724413847323E-4]:7.573353737932E-2)[&rate=5.888724413847323E-4]:1.048032118736E-2,(16[&rate=5.888724413847323E-4]:2.529907685978E0,39[&rate=5.888724413847323E-4]:4.44414759861E-1)[&rate=5.888724413847323E-4]:5.588270800208E-3)[&rate=5.888724413847323E-4]:1.215172828871E-1)[&rate=5.888724413847323E-4]:2.57950900288E-1)[&rate=5.888724413847323E-4]:6.901736263509E-1)[&rate=5.888724413847323E-4]:1.004477554612E-1,32[&rate=5.888724413847323E-4]:6.448963135457E-2)[&rate=5.888724413847323E-4]:8.31730611895E-2,(((((((((80[&rate=5.888724413847323E-4]:4.930286557738E-2,81[&rate=5.888724413847323E-4]:4.930286557738E-2)[&rate=5.888724413847323E-4]:2.69971461658E-1,(73[&rate=5.888724413847323E-4]:3.547725847599E-1,77[&rate=5.888724413847323E-4]:3.492931327052E-1)[&rate=5.888724413847323E-4]:1.38168109686E-2)[&rate=5.888724413847323E-4]:9.507540595166E-2,((71[&rate=5.888724413847323E-4]:2.766196963662E-1,(79[&rate=5.888724413847323E-4]:1.934534606531E-1,(72[&rate=5.888724413847323E-4]:8.794282188622E-2,78[&rate=5.888724413847323E-4]:1.098606301055E-1)[&rate=5.888724413847323E-4]:8.359283054759E-2)[&rate=5.888724413847323E-4]:1.105634959871E-1)[&rate=5.888724413847323E-4]:4.455723174042E-2,82[&rate=5.888724413847323E-4]:3.567933664627E-1)[&rate=5.888724413847323E-4]:7.399472288872E-2)[&rate=5.888724413847323E-4]:2.316800303537E-1,(75[&rate=5.888724413847323E-4]:4.941489559327E-1,((76[&rate=5.888724413847323E-4]:3.800776144816E-1,70[&rate=5.888724413847323E-4]:3.417214500981E-1)[&rate=5.888724413847323E-4]:9.711569562919E-3,74[&rate=5.888724413847323E-4]:3.897891840445E-1)[&rate=5.888724413847323E-4]:1.043597718882E-1)[&rate=5.888724413847323E-4]:2.011958761012E-1)[&rate=5.888724413847323E-4]:6.591349929684E-1,53[&rate=5.888724413847323E-4]:6.080167663902E-1)[&rate=5.888724413847323E-4]:8.835773803022E-2,((((134[&rate=5.888724413847323E-4]:3.399557546894E-1,133[&rate=5.888724413847323E-4]:3.700927409906E-1)[&rate=5.888724413847323E-4]:1.614792870773E-1,137[&rate=5.888724413847323E-4]:5.72667918479E-1)[&rate=5.888724413847323E-4]:2.042423929357E-1,(103[&rate=5.888724413847323E-4]:2.992943027579E-1,(29[&rate=5.888724413847323E-4]:3.344964643478E-1,(5[&rate=5.888724413847323E-4]:1.186179009863E-1,12[&rate=5.888724413847323E-4]:1.569740653698E-1)[&rate=5.888724413847323E-4]:7.067308390945E-2)[&rate=5.888724413847323E-4]:1.976745507389E-1)[&rate=5.888724413847323E-4]:1.32693107715E0)[&rate=5.888724413847323E-4]:5.175768116528E-1,52[&rate=5.888724413847323E-4]:4.795084569996E-1)[&rate=5.888724413847323E-4]:2.250627687322E-1)[&rate=5.888724413847323E-4]:3.087958894217E-1,125[&rate=5.888724413847323E-4]:7.947878801809E-1)[&rate=5.888724413847323E-4]:3.842186569618E-1,((59[&rate=5.888724413847323E-4]:3.735804369289E-1,(((54[&rate=5.888724413847323E-4]:2.488004981219E-1,((56[&rate=5.888724413847323E-4]:2.533990790553E-1,55[&rate=5.888724413847323E-4]:2.533990790553E-1)[&rate=5.888724413847323E-4]:1.343489531109E-2,58[&rate=5.888724413847323E-4]:2.941563787381E-1)[&rate=5.888724413847323E-4]:1.202116856415E-2)[&rate=5.888724413847323E-4]:1.707897981396E-2,37[&rate=5.888724413847323E-4]:3.423822101763E-1)[&rate=5.888724413847323E-4]:1.445754341712E-2,57[&rate=5.888724413847323E-4]:3.213206279104E-1)[&rate=5.888724413847323E-4]:5.499204945567E-2)[&rate=5.888724413847323E-4]:1.692227960492E-1,68[&rate=5.888724413847323E-4]:4.936229051091E-1)[&rate=5.888724413847323E-4]:5.187169653669E-1)[&rate=5.888724413847323E-4]:1.900544942848E-1,((66[&rate=5.888724413847323E-4]:2.182262156307E-1,(((120[&rate=5.888724413847323E-4]:8.194827304459E-1,119[&rate=5.888724413847323E-4]:9.153731414048E-1)[&rate=5.888724413847323E-4]:6.875953024765E-1,((138[&rate=5.888724413847323E-4]:4.238596540404E-1,136[&rate=5.888724413847323E-4]:2.923528047252E-1)[&rate=5.888724413847323E-4]:1.711264157883E-1,135[&rate=5.888724413847323E-4]:3.949860698287E-1)[&rate=5.888724413847323E-4]:8.600371685732E-1)[&rate=5.888724413847323E-4]:1.579916341259E-1,126[&rate=5.888724413847323E-4]:9.752575553634E-1)[&rate=5.888724413847323E-4]:4.901428499523E-1)[&rate=5.888724413847323E-4]:1.119487716073E-1,((122[&rate=5.888724413847323E-4]:2.986160296619E-1,(123[&rate=5.888724413847323E-4]:2.781184977311E-1,124[&rate=5.888724413847323E-4]:2.75386257294E-1)[&rate=5.888724413847323E-4]:2.049753193076E-2)[&rate=5.888724413847323E-4]:4.230165806121E-1,67[&rate=5.888724413847323E-4]:2.203600599333E-1)[&rate=5.888724413847323E-4]:1.098149273047E-1)[&rate=5.888724413847323E-4]:3.244987397505E-1)[&rate=5.888724413847323E-4]:3.779204724047E-1)[&rate=5.888724413847323E-4]:3.83408141396E-2,(33[&rate=5.888724413847323E-4]:1.487128710537E-1,34[&rate=5.888724413847323E-4]:1.651512272181E-1)[&rate=5.888724413847323E-4]:4.277008768469E-2);
tree STATE_72450000 [&joint=-20973.048080982466,lnP=-20973.048080982466] = [&R] ((((32[&rate=5.4421037064285E-4]:1.993420507754E-2,(((53[&rate=5.4421037064285E-4]:9.550824480968E-1,((((((72[&rate=5.4421037064285E-4]:4.257138256032E-2,78[&rate=5.4421037064285E-4]:6.448919077964E-2)[&rate=5.4421037064285E-4]:2.146602188527E-1,79[&rate=5.4421037064285E-4]:2.791494096323E-1)[&rate=5.4421037064285E-4]:1.957985601225E-2,82[&rate=5.4421037064285E-4]:3.069484437266E-1)[&rate=5.4421037064285E-4]:1.305599278884E-1,((73[&rate=5.4421037064285E-4]:3.428938583912E-1,(71[&rate=5.4421037064285E-4]:2.728493465741E-1,77[&rate=5.4421037064285E-4]:3.358630452043E-1)[&rate=5.4421037064285E-4]:1.551361132236E-3)[&rate=5.4421037064285E-4]:3.061850063706E-2,(80[&rate=5.4421037064285E-4]:1.02571741269E-1,81[&rate=5.4421037064285E-4]:1.02571741269E-1)[&rate=5.4421037064285E-4]:2.216255492662E-1)[&rate=5.4421037064285E-4]:9.687272491554E-2)[&rate=5.4421037064285E-4]:2.208957516389E-1,(75[&rate=5.4421037064285E-4]:5.10088331982E-1,((76[&rate=5.4421037064285E-4]:3.452006041499E-1,74[&rate=5.4421037064285E-4]:3.452006041499E-1)[&rate=5.4421037064285E-4]:3.533907018271E-2,70[&rate=5.4421037064285E-4]:3.421835099491E-1)[&rate=5.4421037064285E-4]:1.295486576494E-1)[&rate=5.4421037064285E-4]:1.811925036008E-1)[&rate=5.4421037064285E-4]:9.205994828228E-1,(((133[&rate=5.4421037064285E-4]:4.826060230694E-1,(137[&rate=5.4421037064285E-4]:4.655309568551E-1,134[&rate=5.4421037064285E-4]:3.942980801429E-1)[&rate=5.4421037064285E-4]:5.817095662536E-2)[&rate=5.4421037064285E-4]:8.178208210645E-1,52[&rate=5.4421037064285E-4]:5.265440684771E-1)[&rate=5.4421037064285E-4]:1.670158959599E-1,(103[&rate=5.4421037064285E-4]:7.116840125195E-1,(29[&rate=5.4421037064285E-4]:7.382186141898E-1,(5[&rate=5.4421037064285E-4]:2.000951621052E-1,12[&rate=5.4421037064285E-4]:2.384513264887E-1)[&rate=5.4421037064285E-4]:3.929179726326E-1)[&rate=5.4421037064285E-4]:2.063421106585E-1)[&rate=5.4421037064285E-4]:1.646169686478E0)[&rate=5.4421037064285E-4]:1.800540166678E-1)[&rate=5.4421037064285E-4]:8.966518830337E-2)[&rate=5.4421037064285E-4]:2.920954753683E-1,125[&rate=5.4421037064285E-4]:1.036795409804E0)[&rate=5.4421037064285E-4]:4.728887811356E-1,((57[&rate=5.4421037064285E-4]:4.292458988798E-1,(58[&rate=5.4421037064285E-4]:4.190538487682E-1,((56[&rate=5.4421037064285E-4]:2.886069736469E-1,55[&rate=5.4421037064285E-4]:2.886069736469E-1)[&rate=5.4421037064285E-4]:1.016728856853E-1,((37[&rate=5.4421037064285E-4]:2.969408822207E-1,59[&rate=5.4421037064285E-4]:2.586895161005E-1)[&rate=5.4421037064285E-4]:5.461925708733E-2,54[&rate=5.4421037064285E-4]:2.750574070676E-1)[&rate=5.4421037064285E-4]:8.516780745596E-2)[&rate=5.4421037064285E-4]:1.451585064316E-3)[&rate=5.4421037064285E-4]:2.658549273453E-2)[&rate=5.4421037064285E-4]:2.790888713174E-1,68[&rate=5.4421037064285E-4]:6.564222018911E-1)[&rate=5.4421037064285E-4]:6.865953223817E-1)[&rate=5.4421037064285E-4]:1.095688254262E-1)[&rate=5.4421037064285E-4]:4.01854496854E-2,(34[&rate=5.4421037064285E-4]:4.976707048196E-2,33[&rate=5.4421037064285E-4]:3.332871431759E-2)[&rate=5.4421037064285E-4]:3.227039250006E-2)[&rate=5.4421037064285E-4]:1.857924581421E-2,(119[&rate=5.4421037064285E-4]:2.571377806889E0,((67[&rate=5.4421037064285E-4]:1.598349481105E-1,(122[&rate=5.4421037064285E-4]:2.880157830586E-1,(123[&rate=5.4421037064285E-4]:7.289900179263E-2,124[&rate=5.4421037064285E-4]:7.016676135551E-2)[&rate=5.4421037064285E-4]:2.15116781266E-1)[&rate=5.4421037064285E-4]:3.730917153925E-1)[&rate=5.4421037064285E-4]:1.72774728439E-1,(66[&rate=5.4421037064285E-4]:1.50753128338E-1,((126[&rate=5.4421037064285E-4]:1.344730372894E0,((138[&rate=5.4421037064285E-4]:2.29454413275E-1,136[&rate=5.4421037064285E-4]:9.794756395982E-2)[&rate=5.4421037064285E-4]:7.707942149902E-1,135[&rate=5.4421037064285E-4]:8.002486282652E-1)[&rate=5.4421037064285E-4]:9.822390617934E-1)[&rate=5.4421037064285E-4]:9.939362852143E-3,120[&rate=5.4421037064285E-4]:2.044481847431E0)[&rate=5.4421037064285E-4]:4.325758227661E-2)[&rate=5.4421037064285E-4]:1.818565482114E-1)[&rate=5.4421037064285E-4]:2.058914180111E-1)[&rate=5.4421037064285E-4]:4.251293128658E-1)[&rate=5.4421037064285E-4]:6.154941369314E-3,((121[&rate=5.4421037064285E-4]:2.565607274231E0,((((((((46[&rate=5.4421037064285E-4]:4.553795477496E-1,(41[&rate=5.4421037064285E-4]:2.731804774203E-1,(48[&rate=5.4421037064285E-4]:6.881089649871E-2,42[&rate=5.4421037064285E-4]:3.055953037849E-2)[&rate=5.4421037064285E-4]:2.480854279161E-1)[&rate=5.4421037064285E-4]:1.275542615863E-1)[&rate=5.4421037064285E-4]:6.750436413037E-4,43[&rate=5.4421037064285E-4]:4.560545913909E-1)[&rate=5.4421037064285E-4]:5.89087144395E-2,(44[&rate=5.4421037064285E-4]:1.121008953744E-1,47[&rate=5.4421037064285E-4]:1.175653762487E-1)[&rate=5.4421037064285E-4]:3.973979295817E-1)[&rate=5.4421037064285E-4]:5.434663342191E-2,51[&rate=5.4421037064285E-4]:5.419875348808E-1)[&rate=5.4421037064285E-4]:5.202815549355E-2,(50[&rate=5.4421037064285E-4]:3.239143945351E-1,49[&rate=5.4421037064285E-4]:3.239143945351E-1)[&rate=5.4421037064285E-4]:2.64636814965E-1)[&rate=5.4421037064285E-4]:1.991685169711E-1,45[&rate=5.4421037064285E-4]:8.123098904055E-1)[&rate=5.4421037064285E-4]:8.982924269933E-2,(128[&rate=5.4421037064285E-4]:1.356199731943E0,((((60[&rate=5.4421037064285E-4]:2.096467350438E-1,(64[&rate=5.4421037064285E-4]:1.360062787015E-1,62[&rate=5.4421037064285E-4]:1.771021691125E-1)[&rate=5.4421037064285E-4]:2.24325387849E-1)[&rate=5.4421037064285E-4]:1.869467601437E-3,65[&rate=5.4421037064285E-4]:2.115162026453E-1)[&rate=5.4421037064285E-4]:1.109150598887E-1,(61[&rate=5.4421037064285E-4]:2.296404608952E-1,63[&rate=5.4421037064285E-4]:1.885445704842E-1)[&rate=5.4421037064285E-4]:2.845716235565E-1)[&rate=5.4421037064285E-4]:9.107405468426E-1,(69[&rate=5.4421037064285E-4]:1.032976909098E0,(118[&rate=5.4421037064285E-4]:9.421279889005E-1,(129[&rate=5.4421037064285E-4]:2.721016102312E-1,((131[&rate=5.4421037064285E-4]:1.505104702353E-1,130[&rate=5.4421037064285E-4]:1.477707442079E-1)[&rate=5.4421037064285E-4]:2.497941404776E-2,132[&rate=5.4421037064285E-4]:1.754898842831E-1)[&rate=5.4421037064285E-4]:9.935145197552E-2)[&rate=5.4421037064285E-4]:5.330400772994E-1)[&rate=5.4421037064285E-4]:7.989001608759E-2)[&rate=5.4421037064285E-4]:4.029346263062E-1)[&rate=5.4421037064285E-4]:7.097312804603E-2)[&rate=5.4421037064285E-4]:3.193356134532E-1)[&rate=5.4421037064285E-4]:1.338303082212E-1,((36[&rate=5.4421037064285E-4]:1.353332154911E-1,35[&rate=5.4421037064285E-4]:8.875787302534E-2)[&rate=5.4421037064285E-4]:2.927300703156E-2,127[&rate=5.4421037064285E-4]:2.685154167728E0)[&rate=5.4421037064285E-4]:1.625676502728E-1)[&rate=5.4421037064285E-4]:1.589813466414E-1)[&rate=5.4421037064285E-4]:4.771773836537E-1,(38[&rate=5.4421037064285E-4]:1.046236610589E0,(((96[&rate=5.4421037064285E-4]:4.695354648505E-1,99[&rate=5.4421037064285E-4]:5.050545905333E-1)[&rate=5.4421037064285E-4]:4.956877284169E-1,((95[&rate=5.4421037064285E-4]:6.508183120453E-1,(94[&rate=5.4421037064285E-4]:4.382778365218E-2,100[&rate=5.4421037064285E-4]:4.382778365218E-2)[&rate=5.4421037064285E-4]:5.222910748411E-1)[&rate=5.4421037064285E-4]:2.575410417703E-1,98[&rate=5.4421037064285E-4]:8.974303920669E-1)[&rate=5.4421037064285E-4]:8.145400338605E-2)[&rate=5.4421037064285E-4]:9.118125279429E-2,(40[&rate=5.4421037064285E-4]:8.378564424305E-1,((16[&rate=5.4421037064285E-4]:2.580505198832E0,39[&rate=5.4421037064285E-4]:4.950122727144E-1)[&rate=5.4421037064285E-4]:1.270568413667E-1,((((101[&rate=5.4421037064285E-4]:1.021677847014E0,(((((((28[&rate=5.4421037064285E-4]:7.283548871177E-1,21[&rate=5.4421037064285E-4]:7.036973528712E-1)[&rate=5.4421037064285E-4]:1.228231187551E-1,1[&rate=5.4421037064285E-4]:6.487663600986E-2)[&rate=5.4421037064285E-4]:2.323603521676E-1,24[&rate=5.4421037064285E-4]:1.078058905986E0)[&rate=5.4421037064285E-4]:3.688303376298E-1,102[&rate=5.4421037064285E-4]:2.852454079992E-1)[&rate=5.4421037064285E-4]:1.440928883938E-2,((23[&rate=5.4421037064285E-4]:7.006219855711E-1,(25[&rate=5.4421037064285E-4]:5.800826476683E-1,20[&rate=5.4421037064285E-4]:5.609045654766E-1)[&rate=5.4421037064285E-4]:1.314982420125E-1)[&rate=5.4421037064285E-4]:2.023684077082E-1,(11[&rate=5.4421037064285E-4]:7.963815488694E-1,140[&rate=5.4421037064285E-4]:7.772034666776E-1)[&rate=5.4421037064285E-4]:2.167733756079E-2)[&rate=5.4421037064285E-4]:5.473492350659E-1)[&rate=5.4421037064285E-4]:6.502039764587E-2,((142[&rate=5.4421037064285E-4]:6.191441568103E-1,(141[&rate=5.4421037064285E-4]:4.395116755036E-1,(144[&rate=5.4421037064285E-4]:3.928138250039E-1,145[&rate=5.4421037064285E-4]:3.982932770588E-1)[&rate=5.4421037064285E-4]:4.395812447235E-2)[&rate=5.4421037064285E-4]:1.768927552791E-1)[&rate=5.4421037064285E-4]:9.451069955283E-1,(((105[&rate=5.4421037064285E-4]:6.486789827076E-1,110[&rate=5.4421037064285E-4]:6.705967909267E-1)[&rate=5.4421037064285E-4]:1.523698591048E-1,(((4[&rate=5.4421037064285E-4]:1.605625267797E-1,30[&rate=5.4421037064285E-4]:3.331652665057E-1)[&rate=5.4421037064285E-4]:4.139742691203E-1,(113[&rate=5.4421037064285E-4]:4.008946281591E-1,9[&rate=5.4421037064285E-4]:3.92675450077E-1)[&rate=5.4421037064285E-4]:2.311764143161E-1)[&rate=5.4421037064285E-4]:3.761428591543E-2,(117[&rate=5.4421037064285E-4]:6.723810179035E-1,(17[&rate=5.4421037064285E-4]:4.393163634771E-1,14[&rate=5.4421037064285E-4]:4.009601990934E-1)[&rate=5.4421037064285E-4]:2.686810927826E-1)[&rate=5.4421037064285E-4]:4.403651467166E-5)[&rate=5.4421037064285E-4]:1.587607736955E-1)[&rate=5.4421037064285E-4]:1.749997644728E-1,(((((111[&rate=5.4421037064285E-4]:2.006804694529E-1,106[&rate=5.4421037064285E-4]:1.842421132886E-1)[&rate=5.4421037064285E-4]:3.109713148761E-1,(139[&rate=5.4421037064285E-4]:5.984187847681E-1,104[&rate=5.4421037064285E-4]:4.066379628503E-1)[&rate=5.4421037064285E-4]:8.857546531432E-2)[&rate=5.4421037064285E-4]:1.193730562269E-1,116[&rate=5.4421037064285E-4]:5.543125117887E-1)[&rate=5.4421037064285E-4]:5.995428290834E-2,(148[&rate=5.4421037064285E-4]:1.446934750208E-1,143[&rate=5.4421037064285E-4]:1.419537489935E-1)[&rate=5.4421037064285E-4]:5.079294840599E-1)[&rate=5.4421037064285E-4]:1.491605862514E-1,((115[&rate=5.4421037064285E-4]:5.525796482954E-1,(13[&rate=5.4421037064285E-4]:2.71472242341E-1,19[&rate=5.4421037064285E-4]:3.098284067247E-1)[&rate=5.4421037064285E-4]:3.632991867762E-1)[&rate=5.4421037064285E-4]:2.0264585784E-1,(108[&rate=5.4421037064285E-4]:4.875428096602E-1,(107[&rate=5.4421037064285E-4]:4.637550870805E-1,(109[&rate=5.4421037064285E-4]:3.019230494793E-1,(112[&rate=5.4421037064285E-4]:2.783189556329E-1,114[&rate=5.4421037064285E-4]:1.96127174811E-1)[&rate=5.4421037064285E-4]:2.63438198738E-2)[&rate=5.4421037064285E-4]:1.810101197929E-1)[&rate=5.4421037064285E-4]:2.652744860703E-2)[&rate=5.4421037064285E-4]:3.252169430506E-1)[&rate=5.4421037064285E-4]:8.201874813021E-3)[&rate=5.4421037064285E-4]:1.578267047887E-1)[&rate=5.4421037064285E-4]:3.882025460533E-1)[&rate=5.4421037064285E-4]:4.699928461172E-2)[&rate=5.4421037064285E-4]:3.515919632115E-1,(((((15[&rate=5.4421037064285E-4]:2.569109498518E-1,10[&rate=5.4421037064285E-4]:2.185547854683E-1)[&rate=5.4421037064285E-4]:2.873853074677E-1,6[&rate=5.4421037064285E-4]:4.895017367717E-1)[&rate=5.4421037064285E-4]:1.521278711649E-1,18[&rate=5.4421037064285E-4]:7.046433065668E-1)[&rate=5.4421037064285E-4]:8.475880746688E-2,3[&rate=5.4421037064285E-4]:6.743336208831E-1)[&rate=5.4421037064285E-4]:1.011373764795E-1,((88[&rate=5.4421037064285E-4]:7.634371189492E-2,89[&rate=5.4421037064285E-4]:9.004234203193E-2)[&rate=5.4421037064285E-4]:2.810161204753E-1,((((85[&rate=5.4421037064285E-4]:1.45784396947E-1,(93[&rate=5.4421037064285E-4]:1.41085537943E-1,86[&rate=5.4421037064285E-4]:1.27386907806E-1)[&rate=5.4421037064285E-4]:1.839748914095E-2)[&rate=5.4421037064285E-4]:1.869395378549E-2,84[&rate=5.4421037064285E-4]:1.644783507325E-1)[&rate=5.4421037064285E-4]:3.437882192219E-3,83[&rate=5.4421037064285E-4]:1.679162329247E-1)[&rate=5.4421037064285E-4]:6.844397133552E-2,(87[&rate=5.4421037064285E-4]:1.997819729902E-1,((90[&rate=5.4421037064285E-4]:1.291349094877E-1,91[&rate=5.4421037064285E-4]:1.291349094877E-1)[&rate=5.4421037064285E-4]:5.326701056377E-2,92[&rate=5.4421037064285E-4]:1.824019200515E-1)[&rate=5.4421037064285E-4]:3.107868307574E-2)[&rate=5.4421037064285E-4]:3.657823126995E-2)[&rate=5.4421037064285E-4]:1.2099962811E-1)[&rate=5.4421037064285E-4]:9.578371923895E-1)[&rate=5.4421037064285E-4]:9.38056334306E-1)[&rate=5.4421037064285E-4]:3.108902413731E-1)[&rate=5.4421037064285E-4]:3.327568338158E-1,146[&rate=5.4421037064285E-4]:5.01489101071E-1)[&rate=5.4421037064285E-4]:3.820087464497E-2,97[&rate=5.4421037064285E-4]:3.484331451149E-1)[&rate=5.4421037064285E-4]:8.49364918978E-2,(147[&rate=5.4421037064285E-4]:5.224281442255E-1,((31[&rate=5.4421037064285E-4]:8.009538311062E-1,((26[&rate=5.4421037064285E-4]:6.220290643709E-1,(7[&rate=5.4421037064285E-4]:3.577623344996E-1,8[&rate=5.4421037064285E-4]:3.577623344996E-1)[&rate=5.4421037064285E-4]:1.574174148027E-1)[&rate=5.4421037064285E-4]:1.337072134549E-1,(22[&rate=5.4421037064285E-4]:3.296455911065E-1,27[&rate=5.4421037064285E-4]:3.460839472709E-1)[&rate=5.4421037064285E-4]:4.151317826097E-1)[&rate=5.4421037064285E-4]:1.381936841918E-3)[&rate=5.4421037064285E-4]:1.485922487813E-1,2[&rate=5.4421037064285E-4]:7.221488196134E-1)[&rate=5.4421037064285E-4]:1.699628078261E0)[&rate=5.4421037064285E-4]:3.93567933337E-2)[&rate=5.4421037064285E-4]:1.176612257023E-1)[&rate=5.4421037064285E-4]:2.157873283494E-1)[&rate=5.4421037064285E-4]:1.037939052704E-1)[&rate=5.4421037064285E-4]:1.728922738172E-1)[&rate=5.4421037064285E-4]:4.728860965512E-1)[&rate=5.4421037064285E-4]:5.302808817083E-2);
tree STATE_72540000 [&joint=-20963.99281521776,lnP=-20963.99281521776] = [&R] ((33[&rate=6.34269708348857E-4]:4.154993935378E-2,((32[&rate=6.34269708348857E-4]:1.246504822051E-2,(((((126[&rate=6.34269708348857E-4]:1.078999221636E0,(((138[&rate=6.34269708348857E-4]:1.644042413298E-1,136[&rate=6.34269708348857E-4]:3.289739201462E-2)[&rate=6.34269708348857E-4]:4.656891031136E-1,135[&rate=6.34269708348857E-4]:4.300933444433E-1)[&rate=6.34269708348857E-4]:2.464848083426E-1,120[&rate=6.34269708348857E-4]:9.286329473064E-1)[&rate=6.34269708348857E-4]:8.401783860145E-1)[&rate=6.34269708348857E-4]:1.344064887783E-1,119[&rate=6.34269708348857E-4]:1.999108233058E0)[&rate=6.34269708348857E-4]:8.621434855277E-2,66[&rate=6.34269708348857E-4]:5.244586928205E-2)[&rate=6.34269708348857E-4]:2.396491245761E-1,(67[&rate=6.34269708348857E-4]:2.883333009453E-1,(122[&rate=6.34269708348857E-4]:4.172621724049E-1,(124[&rate=6.34269708348857E-4]:3.544255587506E-1,123[&rate=6.34269708348857E-4]:3.571577991877E-1)[&rate=6.34269708348857E-4]:6.010437321718E-2)[&rate=6.34269708348857E-4]:3.723436788811E-1)[&rate=6.34269708348857E-4]:3.761692912862E-3)[&rate=6.34269708348857E-4]:3.275618273782E-1,((38[&rate=6.34269708348857E-4]:7.950895891195E-1,(((39[&rate=6.34269708348857E-4]:5.177702481499E-1,(((2[&rate=6.34269708348857E-4]:7.879327407378E-1,(((22[&rate=6.34269708348857E-4]:5.040354627893E-1,27[&rate=6.34269708348857E-4]:5.204738189537E-1)[&rate=6.34269708348857E-4]:1.839133838305E-1,(7[&rate=6.34269708348857E-4]:1.885979634527E-1,8[&rate=6.34269708348857E-4]:1.885979634527E-1)[&rate=6.34269708348857E-4]:4.034604722082E-1)[&rate=6.34269708348857E-4]:4.557973640645E-2,(26[&rate=6.34269708348857E-4]:6.105159917567E-1,31[&rate=6.34269708348857E-4]:6.543516081951E-1)[&rate=6.34269708348857E-4]:1.339714953792E-1)[&rate=6.34269708348857E-4]:2.270068974376E-1)[&rate=6.34269708348857E-4]:1.522872466594E0,146[&rate=6.34269708348857E-4]:4.74297983737E-1)[&rate=6.34269708348857E-4]:1.598725885061E-1,((95[&rate=6.34269708348857E-4]:4.869822972368E-1,(94[&rate=6.34269708348857E-4]:2.603649071374E-1,100[&rate=6.34269708348857E-4]:2.603649071374E-1)[&rate=6.34269708348857E-4]:1.419179365474E-1)[&rate=6.34269708348857E-4]:1.14645706182E-1,(((99[&rate=6.34269708348857E-4]:5.032010751033E-1,96[&rate=6.34269708348857E-4]:4.676819494205E-1)[&rate=6.34269708348857E-4]:6.883674317826E-2,40[&rate=6.34269708348857E-4]:4.21764594238E-1)[&rate=6.34269708348857E-4]:2.205336161592E-2,98[&rate=6.34269708348857E-4]:5.722332564003E-1)[&rate=6.34269708348857E-4]:1.846578526989E-2)[&rate=6.34269708348857E-4]:5.166825188432E-2)[&rate=6.34269708348857E-4]:3.818255141679E-3)[&rate=6.34269708348857E-4]:4.126226176935E-2,(147[&rate=6.34269708348857E-4]:5.758512671155E-1,(16[&rate=6.34269708348857E-4]:2.435141488111E0,(101[&rate=6.34269708348857E-4]:7.766023633307E-1,(((3[&rate=6.34269708348857E-4]:5.883005075795E-1,(((((90[&rate=6.34269708348857E-4]:1.015385675836E-1,91[&rate=6.34269708348857E-4]:1.015385675836E-1)[&rate=6.34269708348857E-4]:6.982001853487E-2,92[&rate=6.34269708348857E-4]:1.713585861185E-1)[&rate=6.34269708348857E-4]:2.768101135345E-2,87[&rate=6.34269708348857E-4]:1.853409673349E-1)[&rate=6.34269708348857E-4]:1.167527754693E-1,(93[&rate=6.34269708348857E-4]:1.986161669522E-1,((83[&rate=6.34269708348857E-4]:5.661495888393E-2,86[&rate=6.34269708348857E-4]:5.661495888393E-2)[&rate=6.34269708348857E-4]:1.238106165672E-1,(85[&rate=6.34269708348857E-4]:1.685270074073E-1,84[&rate=6.34269708348857E-4]:1.685270074073E-1)[&rate=6.34269708348857E-4]:1.189856804384E-2)[&rate=6.34269708348857E-4]:4.491961364041E-3)[&rate=6.34269708348857E-4]:1.171762059891E-1)[&rate=6.34269708348857E-4]:8.766475288391E-2,(88[&rate=6.34269708348857E-4]:2.084670364018E-1,89[&rate=6.34269708348857E-4]:2.221656665389E-1)[&rate=6.34269708348857E-4]:1.812914592863E-1)[&rate=6.34269708348857E-4]:7.382680392885E-1)[&rate=6.34269708348857E-4]:1.648018451022E-1,((15[&rate=6.34269708348857E-4]:5.408310838947E-1,10[&rate=6.34269708348857E-4]:5.024749195112E-1)[&rate=6.34269708348857E-4]:1.26411581386E-1,(18[&rate=6.34269708348857E-4]:5.111609987416E-1,6[&rate=6.34269708348857E-4]:4.481473001115E-1)[&rate=6.34269708348857E-4]:1.643008446213E-1)[&rate=6.34269708348857E-4]:1.927090024694E-1)[&rate=6.34269708348857E-4]:5.688715016058E-1,(((142[&rate=6.34269708348857E-4]:2.98900152959E-1,((144[&rate=6.34269708348857E-4]:5.074936880169E-2,141[&rate=6.34269708348857E-4]:5.348909482905E-2)[&rate=6.34269708348857E-4]:5.677406319986E-2,145[&rate=6.34269708348857E-4]:1.130028840565E-1)[&rate=6.34269708348857E-4]:1.858972689025E-1)[&rate=6.34269708348857E-4]:1.128809578985E0,((((4[&rate=6.34269708348857E-4]:1.209105305857E-1,30[&rate=6.34269708348857E-4]:2.935132703117E-1)[&rate=6.34269708348857E-4]:4.925621857929E-1,((17[&rate=6.34269708348857E-4]:4.664171445604E-1,14[&rate=6.34269708348857E-4]:4.280609801767E-1)[&rate=6.34269708348857E-4]:1.618108561852E-1,9[&rate=6.34269708348857E-4]:5.816526582798E-1)[&rate=6.34269708348857E-4]:8.113512659202E-2)[&rate=6.34269708348857E-4]:8.294082269791E-3,(110[&rate=6.34269708348857E-4]:5.1560866808E-1,(113[&rate=6.34269708348857E-4]:3.511804388208E-1,(105[&rate=6.34269708348857E-4]:2.894654493281E-1,117[&rate=6.34269708348857E-4]:3.196024356295E-1)[&rate=6.34269708348857E-4]:3.431772921888E-2)[&rate=6.34269708348857E-4]:1.699076813139E-1)[&rate=6.34269708348857E-4]:1.58212925089E-1)[&rate=6.34269708348857E-4]:3.916576486668E-1,((((((111[&rate=6.34269708348857E-4]:1.80426076173E-1,104[&rate=6.34269708348857E-4]:1.639877200087E-1)[&rate=6.34269708348857E-4]:1.171025955959E-1,106[&rate=6.34269708348857E-4]:2.810903156046E-1)[&rate=6.34269708348857E-4]:5.863583659342E-3,139[&rate=6.34269708348857E-4]:4.787347211817E-1)[&rate=6.34269708348857E-4]:2.471137688043E-1,116[&rate=6.34269708348857E-4]:4.737936954655E-1)[&rate=6.34269708348857E-4]:1.099667058334E-1,(148[&rate=6.34269708348857E-4]:1.644600771359E-1,143[&rate=6.34269708348857E-4]:1.617203511085E-1)[&rate=6.34269708348857E-4]:4.576564885467E-1)[&rate=6.34269708348857E-4]:2.916240862844E-1,((108[&rate=6.34269708348857E-4]:6.456006908165E-1,(109[&rate=6.34269708348857E-4]:5.693059322292E-1,(107[&rate=6.34269708348857E-4]:4.630164977784E-1,(112[&rate=6.34269708348857E-4]:4.002419631744E-1,114[&rate=6.34269708348857E-4]:3.180501823525E-1)[&rate=6.34269708348857E-4]:8.469234282308E-2)[&rate=6.34269708348857E-4]:8.71113522591E-2)[&rate=6.34269708348857E-4]:9.821256680644E-2)[&rate=6.34269708348857E-4]:1.065688669497E-1,((13[&rate=6.34269708348857E-4]:3.933342626634E-1,19[&rate=6.34269708348857E-4]:4.316904270471E-1)[&rate=6.34269708348857E-4]:2.373263193855E-1,115[&rate=6.34269708348857E-4]:5.48468801227E-1)[&rate=6.34269708348857E-4]:1.461665099638E-1)[&rate=6.34269708348857E-4]:1.807491763924E-1)[&rate=6.34269708348857E-4]:1.133824254852E-1)[&rate=6.34269708348857E-4]:1.841482983276E-1)[&rate=6.34269708348857E-4]:1.203119772004E-2,(102[&rate=6.34269708348857E-4]:3.227217974415E-2,(((11[&rate=6.34269708348857E-4]:5.744311391154E-1,140[&rate=6.34269708348857E-4]:5.552530569237E-1)[&rate=6.34269708348857E-4]:9.313135632631E-2,((25[&rate=6.34269708348857E-4]:6.33025782982E-1,20[&rate=6.34269708348857E-4]:6.138477007902E-1)[&rate=6.34269708348857E-4]:4.609044707539E-2,23[&rate=6.34269708348857E-4]:6.681573259477E-1)[&rate=6.34269708348857E-4]:8.433667634323E-2)[&rate=6.34269708348857E-4]:2.149226288865E-1,(24[&rate=6.34269708348857E-4]:8.395232914323E-1,((28[&rate=6.34269708348857E-4]:7.571502004171E-1,21[&rate=6.34269708348857E-4]:7.324926661707E-1)[&rate=6.34269708348857E-4]:7.799499630475E-2,1[&rate=6.34269708348857E-4]:4.884382685892E-2)[&rate=6.34269708348857E-4]:9.857546765123E-3)[&rate=6.34269708348857E-4]:1.388522438548E-1)[&rate=6.34269708348857E-4]:2.155404800734E-1)[&rate=6.34269708348857E-4]:1.608934074544E-1)[&rate=6.34269708348857E-4]:1.315479931164E-1)[&rate=6.34269708348857E-4]:4.573682350707E-1)[&rate=6.34269708348857E-4]:5.462103576564E-1)[&rate=6.34269708348857E-4]:1.688256559419E-1)[&rate=6.34269708348857E-4]:4.0558291984E-2)[&rate=6.34269708348857E-4]:1.430653559329E-2,97[&rate=6.34269708348857E-4]:5.023007941463E-1)[&rate=6.34269708348857E-4]:2.900565545361E-1)[&rate=6.34269708348857E-4]:2.394694918405E-1,(((127[&rate=6.34269708348857E-4]:2.089905996087E0,121[&rate=6.34269708348857E-4]:1.648810105676E0)[&rate=6.34269708348857E-4]:4.975462419024E-1,(35[&rate=6.34269708348857E-4]:1.92029749744E-2,36[&rate=6.34269708348857E-4]:6.577831744016E-2)[&rate=6.34269708348857E-4]:1.125975344038E-3)[&rate=6.34269708348857E-4]:1.984507372371E-1,((45[&rate=6.34269708348857E-4]:7.26996763717E-1,(((51[&rate=6.34269708348857E-4]:3.606850832458E-1,44[&rate=6.34269708348857E-4]:3.82543006743E-1)[&rate=6.34269708348857E-4]:2.676716173354E-1,((49[&rate=6.34269708348857E-4]:3.6155908987E-1,50[&rate=6.34269708348857E-4]:3.6155908987E-1)[&rate=6.34269708348857E-4]:2.510185709645E-1,47[&rate=6.34269708348857E-4]:6.453645460802E-1)[&rate=6.34269708348857E-4]:1.03145588724E-2)[&rate=6.34269708348857E-4]:2.229203954969E-2,((43[&rate=6.34269708348857E-4]:5.375056937655E-1,46[&rate=6.34269708348857E-4]:5.375056937655E-1)[&rate=6.34269708348857E-4]:1.619931808554E-2,((41[&rate=6.34269708348857E-4]:4.130697343288E-1,48[&rate=6.34269708348857E-4]:4.567855813232E-1)[&rate=6.34269708348857E-4]:1.119701001126E-2,42[&rate=6.34269708348857E-4]:4.297312252143E-1)[&rate=6.34269708348857E-4]:7.479345876802E-2)[&rate=6.34269708348857E-4]:1.242661326513E-1)[&rate=6.34269708348857E-4]:5.722234052604E-2)[&rate=6.34269708348857E-4]:8.177900833568E-2,((128[&rate=6.34269708348857E-4]:1.293624246272E0,((60[&rate=6.34269708348857E-4]:1.664672041548E-1,(62[&rate=6.34269708348857E-4]:3.51325647318E-1,(65[&rate=6.34269708348857E-4]:1.028700782385E-1,64[&rate=6.34269708348857E-4]:2.535550097452E-1)[&rate=6.34269708348857E-4]:5.667474716175E-2)[&rate=6.34269708348857E-4]:6.922378754498E-3)[&rate=6.34269708348857E-4]:2.929358410005E-1,(61[&rate=6.34269708348857E-4]:3.290679623733E-1,63[&rate=6.34269708348857E-4]:2.879720719622E-1)[&rate=6.34269708348857E-4]:3.221159046998E-1)[&rate=6.34269708348857E-4]:7.821664065961E-1)[&rate=6.34269708348857E-4]:4.460890342673E-2,(118[&rate=6.34269708348857E-4]:5.97304577116E-1,(((132[&rate=6.34269708348857E-4]:9.610266950181E-2,(130[&rate=6.34269708348857E-4]:5.1573005099E-2,131[&rate=6.34269708348857E-4]:5.431273112635E-2)[&rate=6.34269708348857E-4]:4.178993837545E-2)[&rate=6.34269708348857E-4]:1.594817965705E-1,129[&rate=6.34269708348857E-4]:2.52844740045E-1)[&rate=6.34269708348857E-4]:1.724720576322E-1,69[&rate=6.34269708348857E-4]:5.732620031568E-1)[&rate=6.34269708348857E-4]:3.500147806892E-2)[&rate=6.34269708348857E-4]:8.806545999799E-1)[&rate=6.34269708348857E-4]:2.439388346454E-1)[&rate=6.34269708348857E-4]:1.653748264992E-1)[&rate=6.34269708348857E-4]:2.13413946889E-1)[&rate=6.34269708348857E-4]:1.874631867919E-1)[&rate=6.34269708348857E-4]:2.777397338333E-1)[&rate=6.34269708348857E-4]:4.206637113971E-3,34[&rate=6.34269708348857E-4]:3.858949355357E-2)[&rate=6.34269708348857E-4]:1.939880196459E-2)[&rate=6.34269708348857E-4]:2.52376990113E-2,(((((54[&rate=6.34269708348857E-4]:2.789594737826E-1,(56[&rate=6.34269708348857E-4]:2.149460467127E-1,55[&rate=6.34269708348857E-4]:2.149460467127E-1)[&rate=6.34269708348857E-4]:9.406807187857E-2)[&rate=6.34269708348857E-4]:1.334035988162E-2,((37[&rate=6.34269708348857E-4]:3.437401232778E-1,58[&rate=6.34269708348857E-4]:3.246144402177E-1)[&rate=6.34269708348857E-4]:2.156606207342E-3,57[&rate=6.34269708348857E-4]:3.10377603802E-1)[&rate=6.34269708348857E-4]:2.290583641956E-2)[&rate=6.34269708348857E-4]:9.618554534445E-2,59[&rate=6.34269708348857E-4]:4.267367451289E-1)[&rate=6.34269708348857E-4]:1.68790198067E-1,68[&rate=6.34269708348857E-4]:5.46346615327E-1)[&rate=6.34269708348857E-4]:4.643454512563E-1,(((52[&rate=6.34269708348857E-4]:6.306854866462E-1,(((134[&rate=6.34269708348857E-4]:2.167529037365E-1,137[&rate=6.34269708348857E-4]:2.879857804487E-1)[&rate=6.34269708348857E-4]:1.591061658659E-1,133[&rate=6.34269708348857E-4]:4.059960559036E-1)[&rate=6.34269708348857E-4]:9.936634123639E-1,(103[&rate=6.34269708348857E-4]:4.665626417089E-1,(29[&rate=6.34269708348857E-4]:5.727059066522E-1,(5[&rate=6.34269708348857E-4]:2.663331076669E-1,12[&rate=6.34269708348857E-4]:3.046892720504E-1)[&rate=6.34269708348857E-4]:1.611673195333E-1)[&rate=6.34269708348857E-4]:1.267334473855E-1)[&rate=6.34269708348857E-4]:1.823507785463E0)[&rate=6.34269708348857E-4]:4.908794035465E-3)[&rate=6.34269708348857E-4]:2.163131304538E-1,(53[&rate=6.34269708348857E-4]:7.893429149487E-1,(((((78[&rate=6.34269708348857E-4]:3.478843250078E-2,72[&rate=6.34269708348857E-4]:1.287062428146E-2)[&rate=6.34269708348857E-4]:1.088957638049E-1,79[&rate=6.34269708348857E-4]:1.436841963057E-1)[&rate=6.34269708348857E-4]:4.803994066446E-2,82[&rate=6.34269708348857E-4]:1.999433150522E-1)[&rate=6.34269708348857E-4]:1.155083551355E-1,((73[&rate=6.34269708348857E-4]:2.13674001708E-1,(71[&rate=6.34269708348857E-4]:1.133987907852E-1,77[&rate=6.34269708348857E-4]:1.764124894153E-1)[&rate=6.34269708348857E-4]:3.178206023793E-2)[&rate=6.34269708348857E-4]:1.118187648924E-1,(80[&rate=6.34269708348857E-4]:1.997439374253E-1,81[&rate=6.34269708348857E-4]:1.997439374253E-1)[&rate=6.34269708348857E-4]:7.643376068198E-2)[&rate=6.34269708348857E-4]:2.283561591597E-2)[&rate=6.34269708348857E-4]:2.741029241513E-1,(((74[&rate=6.34269708348857E-4]:4.793719666209E-1,76[&rate=6.34269708348857E-4]:4.793719666209E-1)[&rate=6.34269708348857E-4]:4.025529409193E-2,70[&rate=6.34269708348857E-4]:4.812710963294E-1)[&rate=6.34269708348857E-4]:4.807409096354E-2,75[&rate=6.34269708348857E-4]:5.677013516764E-1)[&rate=6.34269708348857E-4]:5.472995499132E-2)[&rate=6.34269708348857E-4]:9.133746668931E-1)[&rate=6.34269708348857E-4]:4.945898083993E-2)[&rate=6.34269708348857E-4]:1.588544992604E-1,125[&rate=6.34269708348857E-4]:7.872738813878E-1)[&rate=6.34269708348857E-4]:3.900848518622E-1)[&rate=6.34269708348857E-4]:4.832682643486E-1);
tree STATE_72630000 [&joint=-20962.128857666998,lnP=-20962.128857666998] = [&R] (33[&rate=5.479985477261665E-4]:6.840409962678E-2,(32[&rate=5.479985477261665E-4]:9.782324342645E-3,((34[&rate=5.479985477261665E-4]:1.524901774095E-2,(((38[&rate=5.479985477261665E-4]:9.32592346576E-1,(((101[&rate=5.479985477261665E-4]:1.146998879699E0,(((3[&rate=5.479985477261665E-4]:4.355905571244E-1,(((((90[&rate=5.479985477261665E-4]:8.037858472156E-2,91[&rate=5.479985477261665E-4]:8.037858472156E-2)[&rate=5.479985477261665E-4]:5.815769730648E-2,92[&rate=5.479985477261665E-4]:1.38536282028E-1)[&rate=5.479985477261665E-4]:5.766829297254E-2,((83[&rate=5.479985477261665E-4]:8.436352084503E-2,(93[&rate=5.479985477261665E-4]:1.824783440918E-2,84[&rate=5.479985477261665E-4]:4.549204272166E-3)[&rate=5.479985477261665E-4]:7.981431657286E-2)[&rate=5.479985477261665E-4]:5.805697479152E-2,(86[&rate=5.479985477261665E-4]:7.47918426773E-2,85[&rate=5.479985477261665E-4]:7.47918426773E-2)[&rate=5.479985477261665E-4]:6.762865295926E-2)[&rate=5.479985477261665E-4]:4.008544922701E-2)[&rate=5.479985477261665E-4]:3.030041810128E-2,87[&rate=5.479985477261665E-4]:2.128063629648E-1)[&rate=5.479985477261665E-4]:9.704057741621E-2,(88[&rate=5.479985477261665E-4]:1.659117088888E-1,89[&rate=5.479985477261665E-4]:1.796103390258E-1)[&rate=5.479985477261665E-4]:1.439352314922E-1)[&rate=5.479985477261665E-4]:6.654696441404E-1)[&rate=5.479985477261665E-4]:2.086251192499E-1,((15[&rate=5.479985477261665E-4]:3.724723053466E-1,10[&rate=5.479985477261665E-4]:3.341161409632E-1)[&rate=5.479985477261665E-4]:2.099225487166E-1,(18[&rate=5.479985477261665E-4]:4.074188255164E-1,6[&rate=5.479985477261665E-4]:3.444051268863E-1)[&rate=5.479985477261665E-4]:1.83195206629E-1)[&rate=5.479985477261665E-4]:1.686701373794E-1)[&rate=5.479985477261665E-4]:1.006119987535E0,(((142[&rate=5.479985477261665E-4]:4.752283509833E-1,(145[&rate=5.479985477261665E-4]:1.805457225188E-1,(141[&rate=5.479985477261665E-4]:1.462076750857E-1,144[&rate=5.479985477261665E-4]:1.434679490583E-1)[&rate=5.479985477261665E-4]:3.159832140554E-2)[&rate=5.479985477261665E-4]:2.946826284645E-1)[&rate=5.479985477261665E-4]:9.60333800511E-1,(((113[&rate=5.479985477261665E-4]:7.568274542416E-1,((110[&rate=5.479985477261665E-4]:4.947457511866E-1,105[&rate=5.479985477261665E-4]:4.728279429676E-1)[&rate=5.479985477261665E-4]:1.070167511335E-1,117[&rate=5.479985477261665E-4]:6.099816804024E-1)[&rate=5.479985477261665E-4]:1.495854998667E-1)[&rate=5.479985477261665E-4]:1.382754589253E-1,((17[&rate=5.479985477261665E-4]:5.523600396836E-1,14[&rate=5.479985477261665E-4]:5.140038752999E-1)[&rate=5.479985477261665E-4]:2.54572456954E-1,((4[&rate=5.479985477261665E-4]:4.378605861122E-2,30[&rate=5.479985477261665E-4]:2.163887983372E-1)[&rate=5.479985477261665E-4]:2.966207965162E-1,9[&rate=5.479985477261665E-4]:3.897219236205E-1)[&rate=5.479985477261665E-4]:3.706352305513E-1)[&rate=5.479985477261665E-4]:1.26526580913E-1)[&rate=5.479985477261665E-4]:2.135139083823E-1,((((13[&rate=5.479985477261665E-4]:5.872130332956E-1,19[&rate=5.479985477261665E-4]:6.255691976792E-1)[&rate=5.479985477261665E-4]:2.219790758874E-1,115[&rate=5.479985477261665E-4]:7.270003283612E-1)[&rate=5.479985477261665E-4]:2.875884882874E-2,(108[&rate=5.479985477261665E-4]:6.871348252626E-1,((109[&rate=5.479985477261665E-4]:4.787565588584E-1,(112[&rate=5.479985477261665E-4]:3.496945456806E-1,114[&rate=5.479985477261665E-4]:2.675027648587E-1)[&rate=5.479985477261665E-4]:1.318017392051E-1)[&rate=5.479985477261665E-4]:1.134679301902E-1,107[&rate=5.479985477261665E-4]:5.730464068568E-1)[&rate=5.479985477261665E-4]:1.168281444331E-1)[&rate=5.479985477261665E-4]:1.261585985027E-1)[&rate=5.479985477261665E-4]:9.76148236721E-2,((148[&rate=5.479985477261665E-4]:4.548230945304E-1,143[&rate=5.479985477261665E-4]:4.52083368503E-1)[&rate=5.479985477261665E-4]:3.332697465604E-1,(116[&rate=5.479985477261665E-4]:6.858478681817E-1,((104[&rate=5.479985477261665E-4]:4.100587128918E-1,(139[&rate=5.479985477261665E-4]:4.67807445255E-1,106[&rate=5.479985477261665E-4]:2.760266233372E-1)[&rate=5.479985477261665E-4]:1.340320895546E-1)[&rate=5.479985477261665E-4]:1.681828100995E-1,111[&rate=5.479985477261665E-4]:5.946798791556E-1)[&rate=5.479985477261665E-4]:1.678803177932E-1)[&rate=5.479985477261665E-4]:6.388880852538E-2)[&rate=5.479985477261665E-4]:1.036373241549E-1)[&rate=5.479985477261665E-4]:1.730510398653E-1)[&rate=5.479985477261665E-4]:1.543425902189E-1)[&rate=5.479985477261665E-4]:2.450692645366E-1,((102[&rate=5.479985477261665E-4]:1.409272284116E-1,((140[&rate=5.479985477261665E-4]:4.668372331799E-1,11[&rate=5.479985477261665E-4]:4.860153153716E-1)[&rate=5.479985477261665E-4]:2.304737121244E-1,((25[&rate=5.479985477261665E-4]:4.985245598746E-1,20[&rate=5.479985477261665E-4]:4.793464776829E-1)[&rate=5.479985477261665E-4]:1.275462131446E-1,23[&rate=5.479985477261665E-4]:6.151118689096E-1)[&rate=5.479985477261665E-4]:1.863086654356E-1)[&rate=5.479985477261665E-4]:4.901916255731E-1)[&rate=5.479985477261665E-4]:1.222498302787E-1,(24[&rate=5.479985477261665E-4]:8.808403540465E-1,(1[&rate=5.479985477261665E-4]:6.052182686682E-2,(21[&rate=5.479985477261665E-4]:6.853665514796E-1,28[&rate=5.479985477261665E-4]:7.10024085726E-1)[&rate=5.479985477261665E-4]:1.367991110037E-1)[&rate=5.479985477261665E-4]:3.949660937148E-2)[&rate=5.479985477261665E-4]:5.439805402602E-1)[&rate=5.479985477261665E-4]:1.708790148747E-1)[&rate=5.479985477261665E-4]:2.190193163712E-1)[&rate=5.479985477261665E-4]:4.994029418176E-1)[&rate=5.479985477261665E-4]:6.048559237266E-1,39[&rate=5.479985477261665E-4]:7.786906444317E-1)[&rate=5.479985477261665E-4]:3.435562815239E-2,(((99[&rate=5.479985477261665E-4]:6.533646104825E-1,96[&rate=5.479985477261665E-4]:6.178454847996E-1)[&rate=5.479985477261665E-4]:1.747415395743E-1,(98[&rate=5.479985477261665E-4]:6.876833154596E-1,((100[&rate=5.479985477261665E-4]:3.048080514093E-1,94[&rate=5.479985477261665E-4]:3.048080514093E-1)[&rate=5.479985477261665E-4]:1.815080749736E-1,95[&rate=5.479985477261665E-4]:5.71015579935E-1)[&rate=5.479985477261665E-4]:1.275966972734E-1)[&rate=5.479985477261665E-4]:1.185649110999E-1)[&rate=5.479985477261665E-4]:1.116294752256E-1,((147[&rate=5.479985477261665E-4]:7.323693575151E-1,40[&rate=5.479985477261665E-4]:6.749923083348E-1)[&rate=5.479985477261665E-4]:4.132215923524E-3,(16[&rate=5.479985477261665E-4]:2.635993963924E0,((((22[&rate=5.479985477261665E-4]:3.861108322682E-1,27[&rate=5.479985477261665E-4]:4.025491884325E-1)[&rate=5.479985477261665E-4]:2.230207042191E-1,(31[&rate=5.479985477261665E-4]:5.578645764384E-1,2[&rate=5.479985477261665E-4]:3.304673161643E-1)[&rate=5.479985477261665E-4]:1.06061480597E-1)[&rate=5.479985477261665E-4]:8.112218829368E-2,(26[&rate=5.479985477261665E-4]:6.029040579092E-1,(7[&rate=5.479985477261665E-4]:3.033522517122E-1,8[&rate=5.479985477261665E-4]:3.033522517122E-1)[&rate=5.479985477261665E-4]:1.927024911285E-1)[&rate=5.479985477261665E-4]:9.830857098143E-2)[&rate=5.479985477261665E-4]:1.960918212315E0,(146[&rate=5.479985477261665E-4]:6.390603429924E-1,97[&rate=5.479985477261665E-4]:4.478035123912E-1)[&rate=5.479985477261665E-4]:3.001630782916E-3)[&rate=5.479985477261665E-4]:2.865764326594E-2)[&rate=5.479985477261665E-4]:1.28623486452E-1)[&rate=5.479985477261665E-4]:1.103378769805E-1)[&rate=5.479985477261665E-4]:2.35838713453E-2)[&rate=5.479985477261665E-4]:1.878520849209E-1)[&rate=5.479985477261665E-4]:2.265314400844E-1,(((127[&rate=5.479985477261665E-4]:2.197030019957E0,121[&rate=5.479985477261665E-4]:1.755934129546E0)[&rate=5.479985477261665E-4]:7.04153744189E-1,(35[&rate=5.479985477261665E-4]:2.055224445863E-2,36[&rate=5.479985477261665E-4]:6.712758692439E-2)[&rate=5.479985477261665E-4]:3.135082320164E-1)[&rate=5.479985477261665E-4]:6.127685016457E-2,((((46[&rate=5.479985477261665E-4]:4.973799539277E-1,(((41[&rate=5.479985477261665E-4]:2.494406180943E-1,42[&rate=5.479985477261665E-4]:2.549050989686E-1)[&rate=5.479985477261665E-4]:3.218051436539E-2,48[&rate=5.479985477261665E-4]:3.253369794542E-1)[&rate=5.479985477261665E-4]:1.287684452972E-1,43[&rate=5.479985477261665E-4]:4.650343864999E-1)[&rate=5.479985477261665E-4]:3.234556742783E-2)[&rate=5.479985477261665E-4]:1.390404418628E-1,(((49[&rate=5.479985477261665E-4]:3.352336856552E-1,50[&rate=5.479985477261665E-4]:3.352336856552E-1)[&rate=5.479985477261665E-4]:1.30022246188E-1,(47[&rate=5.479985477261665E-4]:4.770716532392E-1,44[&rate=5.479985477261665E-4]:4.716071723649E-1)[&rate=5.479985477261665E-4]:2.097116384975E-2)[&rate=5.479985477261665E-4]:5.419461188661E-2,51[&rate=5.479985477261665E-4]:5.24915024604E-1)[&rate=5.479985477261665E-4]:8.418296681498E-2)[&rate=5.479985477261665E-4]:2.627468658188E-2,45[&rate=5.479985477261665E-4]:6.54498361061E-1)[&rate=5.479985477261665E-4]:2.240560398371E-1,((((131[&rate=5.479985477261665E-4]:1.397375903397E-1,130[&rate=5.479985477261665E-4]:1.369978643124E-1)[&rate=5.479985477261665E-4]:2.98350274472E-1,(132[&rate=5.479985477261665E-4]:1.413043361158E-1,129[&rate=5.479985477261665E-4]:1.385646100885E-1)[&rate=5.479985477261665E-4]:2.967835286959E-1)[&rate=5.479985477261665E-4]:5.777608968141E-1,(69[&rate=5.479985477261665E-4]:1.052254671305E0,118[&rate=5.479985477261665E-4]:1.041295767195E0)[&rate=5.479985477261665E-4]:1.087995697732E-1)[&rate=5.479985477261665E-4]:4.625413235455E-1,(128[&rate=5.479985477261665E-4]:1.11700466879E0,((62[&rate=5.479985477261665E-4]:4.153867185422E-1,((60[&rate=5.479985477261665E-4]:2.0655810165E-3,64[&rate=5.479985477261665E-4]:1.527505125232E-1)[&rate=5.479985477261665E-4]:2.02740801247E-1,65[&rate=5.479985477261665E-4]:2.048063822635E-1)[&rate=5.479985477261665E-4]:1.8799514361E-2)[&rate=5.479985477261665E-4]:1.472229762216E-1,(61[&rate=5.479985477261665E-4]:1.230601600779E-1,63[&rate=5.479985477261665E-4]:8.196426966682E-2)[&rate=5.479985477261665E-4]:4.39549534686E-1)[&rate=5.479985477261665E-4]:6.941210014232E-1)[&rate=5.479985477261665E-4]:3.559059643269E-1)[&rate=5.479985477261665E-4]:1.790399800728E-1)[&rate=5.479985477261665E-4]:2.721538367379E-1)[&rate=5.479985477261665E-4]:1.614210135053E-1)[&rate=5.479985477261665E-4]:1.581622591586E-1,(((57[&rate=5.479985477261665E-4]:4.077733237128E-1,((56[&rate=5.479985477261665E-4]:2.124546414729E-1,55[&rate=5.479985477261665E-4]:2.124546414729E-1)[&rate=5.479985477261665E-4]:1.362220848387E-1,(59[&rate=5.479985477261665E-4]:1.515774337814E-1,(58[&rate=5.479985477261665E-4]:1.548855194515E-1,(37[&rate=5.479985477261665E-4]:1.47507796468E-1,54[&rate=5.479985477261665E-4]:7.100506422756E-2)[&rate=5.479985477261665E-4]:2.650340604362E-2)[&rate=5.479985477261665E-4]:1.581759739E-2)[&rate=5.479985477261665E-4]:2.052960138419E-1)[&rate=5.479985477261665E-4]:4.816763565236E-2)[&rate=5.479985477261665E-4]:2.060264828404E-1,68[&rate=5.479985477261665E-4]:5.618872382471E-1)[&rate=5.479985477261665E-4]:3.356899746882E-1,((53[&rate=5.479985477261665E-4]:7.68079068095E-1,((((((82[&rate=5.479985477261665E-4]:2.710046833323E-1,((72[&rate=5.479985477261665E-4]:5.800781871248E-2,78[&rate=5.479985477261665E-4]:7.992562693179E-2)[&rate=5.479985477261665E-4]:1.783242303754E-1,79[&rate=5.479985477261665E-4]:2.582498573072E-1)[&rate=5.479985477261665E-4]:4.535647942971E-3)[&rate=5.479985477261665E-4]:1.04474089293E-1,(71[&rate=5.479985477261665E-4]:1.979922786953E-1,(80[&rate=5.479985477261665E-4]:1.482523858013E-1,81[&rate=5.479985477261665E-4]:1.482523858013E-1)[&rate=5.479985477261665E-4]:6.891797508572E-2)[&rate=5.479985477261665E-4]:1.418700555739E-1)[&rate=5.479985477261665E-4]:1.294393126738E-2,(77[&rate=5.479985477261665E-4]:3.618261445593E-1,73[&rate=5.479985477261665E-4]:3.67305596614E-1)[&rate=5.479985477261665E-4]:5.399381960746E-2)[&rate=5.479985477261665E-4]:5.86190844002E-2,((70[&rate=5.479985477261665E-4]:3.053681335135E-1,(76[&rate=5.479985477261665E-4]:2.939433661561E-1,74[&rate=5.479985477261665E-4]:2.939433661561E-1)[&rate=5.479985477261665E-4]:4.978093174085E-2)[&rate=5.479985477261665E-4]:5.305786870994E-2,75[&rate=5.479985477261665E-4]:3.967821666069E-1)[&rate=5.479985477261665E-4]:8.313633401477E-2)[&rate=5.479985477261665E-4]:9.064691456298E-1,((103[&rate=5.479985477261665E-4]:5.099785987624E-1,(29[&rate=5.479985477261665E-4]:6.187474624164E-1,(5[&rate=5.479985477261665E-4]:8.508052191764E-2,12[&rate=5.479985477261665E-4]:1.234366863011E-1)[&rate=5.479985477261665E-4]:3.884614610467E-1)[&rate=5.479985477261665E-4]:1.241078486748E-1)[&rate=5.479985477261665E-4]:1.529041386617E0,52[&rate=5.479985477261665E-4]:3.747262508181E-1)[&rate=5.479985477261665E-4]:2.733950581327E-1)[&rate=5.479985477261665E-4]:9.498369838096E-2,((133[&rate=5.479985477261665E-4]:3.609705229778E-1,137[&rate=5.479985477261665E-4]:4.020664133889E-1)[&rate=5.479985477261665E-4]:1.065814256965E-2,134[&rate=5.479985477261665E-4]:3.414916792463E-1)[&rate=5.479985477261665E-4]:1.145359117441E0)[&rate=5.479985477261665E-4]:3.317078207472E-2)[&rate=5.479985477261665E-4]:2.435759883003E-1,125[&rate=5.479985477261665E-4]:8.012725427341E-1)[&rate=5.479985477261665E-4]:2.62971336868E-1)[&rate=5.479985477261665E-4]:3.650640241404E-1)[&rate=5.479985477261665E-4]:1.633421170676E-1)[&rate=5.479985477261665E-4]:3.567272580741E-3,((((119[&rate=5.479985477261665E-4]:1.809158392282E0,(120[&rate=5.479985477261665E-4]:1.655281334402E0,((138[&rate=5.479985477261665E-4]:2.182192324783E-1,136[&rate=5.479985477261665E-4]:8.671238316313E-2)[&rate=5.479985477261665E-4]:4.429491165919E-1,135[&rate=5.479985477261665E-4]:4.611683490702E-1)[&rate=5.479985477261665E-4]:9.420581908118E-1)[&rate=5.479985477261665E-4]:5.798664692106E-2)[&rate=5.479985477261665E-4]:4.406731577607E-2,126[&rate=5.479985477261665E-4]:1.067523185415E0)[&rate=5.479985477261665E-4]:2.536784555143E-1,66[&rate=5.479985477261665E-4]:7.402745124407E-2)[&rate=5.479985477261665E-4]:2.873874873822E-1,(67[&rate=5.479985477261665E-4]:2.11061021412E-1,((123[&rate=5.479985477261665E-4]:1.979226412473E-1,124[&rate=5.479985477261665E-4]:1.951904008102E-1)[&rate=5.479985477261665E-4]:1.241549478692E-1,122[&rate=5.479985477261665E-4]:3.220775891165E-1)[&rate=5.479985477261665E-4]:3.902559826362E-1)[&rate=5.479985477261665E-4]:1.503539172142E-1)[&rate=5.479985477261665E-4]:5.204150503255E-1)[&rate=5.479985477261665E-4]:1.288384224004E-2)[&rate=5.479985477261665E-4]:5.314232322942E-2);
tree STATE_72720000 [&joint=-20945.425056116008,lnP=-20945.425056116008] = [&R] (((((((126[&rate=5.927495097498075E-4]:8.457300050856E-1,((120[&rate=5.927495097498075E-4]:1.001505699809E0,(135[&rate=5.927495097498075E-4]:5.983145574198E-1,(138[&rate=5.927495097498075E-4]:3.621148898622E-1,136[&rate=5.927495097498075E-4]:2.30608040547E-1)[&rate=5.927495097498075E-4]:4.361996675576E-1)[&rate=5.927495097498075E-4]:1.511363478683E-1)[&rate=5.927495097498075E-4]:1.580403830701E-2,119[&rate=5.927495097498075E-4]:1.113200149075E0)[&rate=5.927495097498075E-4]:5.182323786548E-1)[&rate=5.927495097498075E-4]:6.071340820145E-1,66[&rate=5.927495097498075E-4]:2.056898974151E-1)[&rate=5.927495097498075E-4]:4.822224412299E-2,(67[&rate=5.927495097498075E-4]:1.010078402907E-1,(122[&rate=5.927495097498075E-4]:3.852201897873E-1,(124[&rate=5.927495097498075E-4]:1.720090587007E-1,123[&rate=5.927495097498075E-4]:1.747412991378E-1)[&rate=5.927495097498075E-4]:2.104788906495E-1)[&rate=5.927495097498075E-4]:2.170602008441E-1)[&rate=5.927495097498075E-4]:1.529043012474E-1)[&rate=5.927495097498075E-4]:6.226316694459E-1,((((57[&rate=5.927495097498075E-4]:2.283131954897E-1,((56[&rate=5.927495097498075E-4]:9.40015336718E-2,55[&rate=5.927495097498075E-4]:9.40015336718E-2)[&rate=5.927495097498075E-4]:1.09579714531E-1,(58[&rate=5.927495097498075E-4]:1.331825849018E-1,(54[&rate=5.927495097498075E-4]:5.632780898491E-2,(59[&rate=5.927495097498075E-4]:8.52198848455E-2,37[&rate=5.927495097498075E-4]:1.234712509657E-1)[&rate=5.927495097498075E-4]:9.359290259633E-3)[&rate=5.927495097498075E-4]:1.94777267366E-2)[&rate=5.927495097498075E-4]:9.772106767268E-2)[&rate=5.927495097498075E-4]:1.380298553818E-2)[&rate=5.927495097498075E-4]:2.363565318044E-1,68[&rate=5.927495097498075E-4]:4.127571589881E-1)[&rate=5.927495097498075E-4]:3.705690430717E-1,(((53[&rate=5.927495097498075E-4]:8.587544527897E-1,(((103[&rate=5.927495097498075E-4]:2.986761737582E-1,(29[&rate=5.927495097498075E-4]:4.393222806482E-1,(5[&rate=5.927495097498075E-4]:1.800480764189E-1,12[&rate=5.927495097498075E-4]:2.184042408024E-1)[&rate=5.927495097498075E-4]:1.140687247773E-1)[&rate=5.927495097498075E-4]:9.223060543879E-2)[&rate=5.927495097498075E-4]:1.727319298534E0,(134[&rate=5.927495097498075E-4]:6.877137975693E-1,(137[&rate=5.927495097498075E-4]:5.799276361649E-1,133[&rate=5.927495097498075E-4]:5.388317457538E-1)[&rate=5.927495097498075E-4]:1.790190381166E-1)[&rate=5.927495097498075E-4]:4.17733729518E-1)[&rate=5.927495097498075E-4]:4.386986925566E-1,52[&rate=5.927495097498075E-4]:8.004004302882E-1)[&rate=5.927495097498075E-4]:6.655074381286E-2)[&rate=5.927495097498075E-4]:7.674900717269E-2,(((77[&rate=5.927495097498075E-4]:5.001357156529E-1,(73[&rate=5.927495097498075E-4]:4.625464400191E-1,((82[&rate=5.927495097498075E-4]:2.082152306271E-1,(72[&rate=5.927495097498075E-4]:7.439037267945E-2,78[&rate=5.927495097498075E-4]:9.630818089877E-2)[&rate=5.927495097498075E-4]:1.036878716462E-1)[&rate=5.927495097498075E-4]:3.048461194433E-2,79[&rate=5.927495097498075E-4]:2.304806644893E-1)[&rate=5.927495097498075E-4]:1.909698851189E-1)[&rate=5.927495097498075E-4]:4.306872768848E-2)[&rate=5.927495097498075E-4]:2.766908077945E-2,((80[&rate=5.927495097498075E-4]:7.333172841148E-2,81[&rate=5.927495097498075E-4]:7.333172841148E-2)[&rate=5.927495097498075E-4]:3.776144439519E-1,71[&rate=5.927495097498075E-4]:4.317680901717E-1)[&rate=5.927495097498075E-4]:3.302300763053E-2)[&rate=5.927495097498075E-4]:1.838313923141E-1,((76[&rate=5.927495097498075E-4]:3.925329520539E-1,(70[&rate=5.927495097498075E-4]:3.534410998998E-1,74[&rate=5.927495097498075E-4]:3.917972642833E-1)[&rate=5.927495097498075E-4]:7.356877706439E-4)[&rate=5.927495097498075E-4]:7.588922081523E-2,75[&rate=5.927495097498075E-4]:4.684221728691E-1)[&rate=5.927495097498075E-4]:2.48693467932E-1)[&rate=5.927495097498075E-4]:9.648508777734E-1)[&rate=5.927495097498075E-4]:7.98432871145E-2,125[&rate=5.927495097498075E-4]:8.049642334156E-1)[&rate=5.927495097498075E-4]:1.450286353109E-1)[&rate=5.927495097498075E-4]:5.621177886722E-1,((38[&rate=5.927495097498075E-4]:8.591069580858E-1,((((16[&rate=5.927495097498075E-4]:2.68559025926E0,97[&rate=5.927495097498075E-4]:5.290590817769E-1)[&rate=5.927495097498075E-4]:1.957036801426E-2,40[&rate=5.927495097498075E-4]:6.196677011573E-1)[&rate=5.927495097498075E-4]:2.127627028368E-2,(147[&rate=5.927495097498075E-4]:3.196217681833E-1,(2[&rate=5.927495097498075E-4]:1.020321309574E0,((31[&rate=5.927495097498075E-4]:9.34797667731E-1,(22[&rate=5.927495097498075E-4]:3.644624584211E-1,27[&rate=5.927495097498075E-4]:3.809008145855E-1)[&rate=5.927495097498075E-4]:5.155406887618E-1)[&rate=5.927495097498075E-4]:3.072807270583E-2,(26[&rate=5.927495097498075E-4]:7.950285816123E-1,(7[&rate=5.927495097498075E-4]:4.049975502974E-1,8[&rate=5.927495097498075E-4]:4.049975502974E-1)[&rate=5.927495097498075E-4]:2.831817162464E-1)[&rate=5.927495097498075E-4]:1.266615423861E-1)[&rate=5.927495097498075E-4]:2.821928294108E-1)[&rate=5.927495097498075E-4]:1.198649212259E0)[&rate=5.927495097498075E-4]:3.78699252438E-1)[&rate=5.927495097498075E-4]:2.964990607413E-2,(39[&rate=5.927495097498075E-4]:6.534278565375E-1,((101[&rate=5.927495097498075E-4]:6.679180451949E-1,((((15[&rate=5.927495097498075E-4]:3.986593133602E-1,10[&rate=5.927495097498075E-4]:3.603031489768E-1)[&rate=5.927495097498075E-4]:1.303603714206E-1,6[&rate=5.927495097498075E-4]:4.74225164233E-1)[&rate=5.927495097498075E-4]:3.215998121382E-1,((((((86[&rate=5.927495097498075E-4]:7.107170770267E-2,83[&rate=5.927495097498075E-4]:7.107170770267E-2)[&rate=5.927495097498075E-4]:2.305709544267E-2,(93[&rate=5.927495097498075E-4]:1.051579066192E-1,(85[&rate=5.927495097498075E-4]:7.985174118257E-2,84[&rate=5.927495097498075E-4]:7.985174118257E-2)[&rate=5.927495097498075E-4]:1.160753529965E-2)[&rate=5.927495097498075E-4]:2.66952666312E-3)[&rate=5.927495097498075E-4]:7.572578374221E-2,87[&rate=5.927495097498075E-4]:1.698545868876E-1)[&rate=5.927495097498075E-4]:5.168536317236E-2,((90[&rate=5.927495097498075E-4]:8.579779289129E-2,91[&rate=5.927495097498075E-4]:8.579779289129E-2)[&rate=5.927495097498075E-4]:3.337410472737E-2,92[&rate=5.927495097498075E-4]:1.191718976187E-1)[&rate=5.927495097498075E-4]:1.160666825783E-1)[&rate=5.927495097498075E-4]:1.492335336518E-2,(88[&rate=5.927495097498075E-4]:7.495000311875E-2,89[&rate=5.927495097498075E-4]:8.864863325577E-2)[&rate=5.927495097498075E-4]:1.615133003063E-1)[&rate=5.927495097498075E-4]:9.611127689212E-1,(18[&rate=5.927495097498075E-4]:4.051204883785E-1,3[&rate=5.927495097498075E-4]:2.900519952279E-1)[&rate=5.927495097498075E-4]:3.677980497212E-1)[&rate=5.927495097498075E-4]:8.592013690147E-2)[&rate=5.927495097498075E-4]:5.601657194031E-1,(((((140[&rate=5.927495097498075E-4]:3.956403796931E-1,11[&rate=5.927495097498075E-4]:4.148184618849E-1)[&rate=5.927495097498075E-4]:4.121637367916E-1,((25[&rate=5.927495097498075E-4]:5.881944588719E-1,20[&rate=5.927495097498075E-4]:5.690163766802E-1)[&rate=5.927495097498075E-4]:2.660488512296E-1,23[&rate=5.927495097498075E-4]:8.432844059918E-1)[&rate=5.927495097498075E-4]:6.862929953388E-2)[&rate=5.927495097498075E-4]:2.584392589465E-1,102[&rate=5.927495097498075E-4]:1.96680329655E-2)[&rate=5.927495097498075E-4]:1.140460035295E-1,((142[&rate=5.927495097498075E-4]:5.56640344853E-1,((144[&rate=5.927495097498075E-4]:4.504906829603E-1,141[&rate=5.927495097498075E-4]:4.532304089876E-1)[&rate=5.927495097498075E-4]:1.108371804337E-2,145[&rate=5.927495097498075E-4]:4.670538530586E-1)[&rate=5.927495097498075E-4]:8.958649179441E-2)[&rate=5.927495097498075E-4]:7.575032904295E-1,((((17[&rate=5.927495097498075E-4]:4.604050266714E-1,14[&rate=5.927495097498075E-4]:4.220488622878E-1)[&rate=5.927495097498075E-4]:3.373361143801E-1,((110[&rate=5.927495097498075E-4]:3.712853147051E-1,(105[&rate=5.927495097498075E-4]:3.079989273464E-1,117[&rate=5.927495097498075E-4]:3.381359136478E-1)[&rate=5.927495097498075E-4]:4.136857913962E-2)[&rate=5.927495097498075E-4]:2.591246121693E-1,113[&rate=5.927495097498075E-4]:6.358893789291E-1)[&rate=5.927495097498075E-4]:1.234955977387E-1)[&rate=5.927495097498075E-4]:3.212450896878E-2,(9[&rate=5.927495097498075E-4]:7.365499781061E-1,(4[&rate=5.927495097498075E-4]:1.44671400131E-1,30[&rate=5.927495097498075E-4]:3.17274139857E-1)[&rate=5.927495097498075E-4]:5.42563509482E-1)[&rate=5.927495097498075E-4]:4.674032944848E-2)[&rate=5.927495097498075E-4]:2.933886763461E-1,((((108[&rate=5.927495097498075E-4]:4.169576209171E-1,(109[&rate=5.927495097498075E-4]:3.324382844748E-1,(107[&rate=5.927495097498075E-4]:2.953682155956E-1,(114[&rate=5.927495097498075E-4]:1.22485668712E-1,112[&rate=5.927495097498075E-4]:2.046774495338E-1)[&rate=5.927495097498075E-4]:1.126085742809E-1)[&rate=5.927495097498075E-4]:1.789198668743E-2)[&rate=5.927495097498075E-4]:1.064371446614E-1)[&rate=5.927495097498075E-4]:2.615411017977E-1,115[&rate=5.927495097498075E-4]:6.209644761394E-1)[&rate=5.927495097498075E-4]:1.247209156704E-1,(13[&rate=5.927495097498075E-4]:3.624038163877E-1,19[&rate=5.927495097498075E-4]:4.007599807714E-1)[&rate=5.927495097498075E-4]:4.654733562439E-1)[&rate=5.927495097498075E-4]:1.054811422593E-1,((148[&rate=5.927495097498075E-4]:2.257521455286E-1,143[&rate=5.927495097498075E-4]:2.230124195013E-1)[&rate=5.927495097498075E-4]:5.474076926026E-1,(116[&rate=5.927495097498075E-4]:7.182549100053E-1,((111[&rate=5.927495097498075E-4]:3.332655257249E-1,(106[&rate=5.927495097498075E-4]:1.64796024336E-1,104[&rate=5.927495097498075E-4]:1.64796024336E-1)[&rate=5.927495097498075E-4]:1.520311452245E-1)[&rate=5.927495097498075E-4]:4.241016252086E-3,139[&rate=5.927495097498075E-4]:5.128490077304E-1)[&rate=5.927495097498075E-4]:4.574606967955E-1)[&rate=5.927495097498075E-4]:1.654876374219E-2)[&rate=5.927495097498075E-4]:1.163628603215E-1)[&rate=5.927495097498075E-4]:1.515398470918E-1)[&rate=5.927495097498075E-4]:5.664273357358E-2)[&rate=5.927495097498075E-4]:6.614574367824E-2)[&rate=5.927495097498075E-4]:1.955903010592E-2,((21[&rate=5.927495097498075E-4]:8.033594364216E-1,(1[&rate=5.927495097498075E-4]:3.348232060516E-2,24[&rate=5.927495097498075E-4]:8.143042384134E-1)[&rate=5.927495097498075E-4]:8.233280199919E-3)[&rate=5.927495097498075E-4]:4.902197033182E-2,28[&rate=5.927495097498075E-4]:8.770389409998E-1)[&rate=5.927495097498075E-4]:4.433574132721E-1)[&rate=5.927495097498075E-4]:1.534025606802E-1)[&rate=5.927495097498075E-4]:3.667218699687E-1)[&rate=5.927495097498075E-4]:9.467853209623E-1,(146[&rate=5.927495097498075E-4]:7.382036568604E-1,(((99[&rate=5.927495097498075E-4]:4.325826283793E-1,96[&rate=5.927495097498075E-4]:3.970635026965E-1)[&rate=5.927495097498075E-4]:2.667912842026E-1,(95[&rate=5.927495097498075E-4]:4.174977885833E-1,(100[&rate=5.927495097498075E-4]:5.359777608755E-2,94[&rate=5.927495097498075E-4]:5.359777608755E-2)[&rate=5.927495097498075E-4]:2.792005589437E-1)[&rate=5.927495097498075E-4]:2.709471622501E-1)[&rate=5.927495097498075E-4]:5.380598800011E-2,98[&rate=5.927495097498075E-4]:7.313219770848E-1)[&rate=5.927495097498075E-4]:1.507840108699E-2)[&rate=5.927495097498075E-4]:2.355412953795E-2)[&rate=5.927495097498075E-4]:1.188864937405E-2)[&rate=5.927495097498075E-4]:1.716602097766E-2)[&rate=5.927495097498075E-4]:2.568190914997E-1)[&rate=5.927495097498075E-4]:5.225746557945E-1,((((45[&rate=5.927495097498075E-4]:4.28274026897E-1,(44[&rate=5.927495097498075E-4]:4.994424123922E-2,47[&rate=5.927495097498075E-4]:5.540872211348E-2)[&rate=5.927495097498075E-4]:3.810620260949E-1)[&rate=5.927495097498075E-4]:2.545354496991E-1,(51[&rate=5.927495097498075E-4]:6.292402997442E-1,((49[&rate=5.927495097498075E-4]:3.729530334332E-1,50[&rate=5.927495097498075E-4]:3.729530334332E-1)[&rate=5.927495097498075E-4]:2.112817984064E-1,((43[&rate=5.927495097498075E-4]:4.003256675905E-1,(48[&rate=5.927495097498075E-4]:2.243355614827E-1,(41[&rate=5.927495097498075E-4]:1.464780417138E-1,42[&rate=5.927495097498075E-4]:1.51942522588E-1)[&rate=5.927495097498075E-4]:3.414167277449E-2)[&rate=5.927495097498075E-4]:1.650611443593E-1)[&rate=5.927495097498075E-4]:7.084667565175E-3,46[&rate=5.927495097498075E-4]:4.074103351557E-1)[&rate=5.927495097498075E-4]:2.096113819297E-1)[&rate=5.927495097498075E-4]:3.954098703032E-2)[&rate=5.927495097498075E-4]:3.444349379176E-2)[&rate=5.927495097498075E-4]:2.576800422282E-1,(((65[&rate=5.927495097498075E-4]:2.933864438407E-1,((64[&rate=5.927495097498075E-4]:1.449585842249E-1,62[&rate=5.927495097498075E-4]:1.86054474636E-1)[&rate=5.927495097498075E-4]:7.592573382184E-2,60[&rate=5.927495097498075E-4]:7.019938654006E-2)[&rate=5.927495097498075E-4]:2.231870573006E-1)[&rate=5.927495097498075E-4]:2.149091343237E-1,(61[&rate=5.927495097498075E-4]:7.187433669719E-2,63[&rate=5.927495097498075E-4]:3.077844628615E-2)[&rate=5.927495097498075E-4]:6.282020633849E-1)[&rate=5.927495097498075E-4]:1.025077895812E0,((118[&rate=5.927495097498075E-4]:5.410996957313E-1,(69[&rate=5.927495097498075E-4]:5.483113044712E-1,((129[&rate=5.927495097498075E-4]:1.804025944589E-1,132[&rate=5.927495097498075E-4]:1.831423204863E-1)[&rate=5.927495097498075E-4]:5.061273909063E-2,(130[&rate=5.927495097498075E-4]:1.385987099513E-1,131[&rate=5.927495097498075E-4]:1.413384359787E-1)[&rate=5.927495097498075E-4]:9.24166235982E-2)[&rate=5.927495097498075E-4]:1.693507654421E-1)[&rate=5.927495097498075E-4]:3.747295369725E-3)[&rate=5.927495097498075E-4]:1.094026849342E0,128[&rate=5.927495097498075E-4]:1.495400517676E0)[&rate=5.927495097498075E-4]:9.002775082082E-2)[&rate=5.927495097498075E-4]:1.284574626193E-1)[&rate=5.927495097498075E-4]:4.939829979886E-2,(35[&rate=5.927495097498075E-4]:7.661425330692E-2,((36[&rate=5.927495097498075E-4]:2.354617138098E-2,121[&rate=5.927495097498075E-4]:2.102998226175E0)[&rate=5.927495097498075E-4]:2.552841202583E-2,127[&rate=5.927495097498075E-4]:2.569622528612E0)[&rate=5.927495097498075E-4]:7.411501236586E-2)[&rate=5.927495097498075E-4]:1.579026543199E-1)[&rate=5.927495097498075E-4]:5.44799259738E-1)[&rate=5.927495097498075E-4]:1.840718559491E-2)[&rate=5.927495097498075E-4]:7.882045802428E-2)[&rate=5.927495097498075E-4]:1.840307755924E-3,34[&rate=5.927495097498075E-4]:1.537042010982E-2)[&rate=5.927495097498075E-4]:2.982495843852E-2,32[&rate=5.927495097498075E-4]:2.327757032925E-2)[&rate=5.927495097498075E-4]:3.679686128337E-2,33[&rate=5.927495097498075E-4]:6.555388366734E-2);
tree STATE_72810000 [&joint=-20949.267894670324,lnP=-20949.267894670324] = [&R] (32[&rate=5.839021363259478E-4]:8.283941009398E-2,(((34[&rate=5.839021363259478E-4]:1.548429966762E-2,(((66[&rate=5.839021363259478E-4]:8.107151746761E-2,((((135[&rate=5.839021363259478E-4]:3.507134488336E-1,(138[&rate=5.839021363259478E-4]:1.553467649356E-1,136[&rate=5.839021363259478E-4]:2.383991562041E-2)[&rate=5.839021363259478E-4]:3.95366683898E-1)[&rate=5.839021363259478E-4]:2.803368717166E-1,120[&rate=5.839021363259478E-4]:8.831051150706E-1)[&rate=5.839021363259478E-4]:6.5934195808E-1,126[&rate=5.839021363259478E-4]:8.526349614658E-1)[&rate=5.839021363259478E-4]:1.231051941973E-1,119[&rate=5.839021363259478E-4]:1.761442678307E0)[&rate=5.839021363259478E-4]:3.525055514895E-1)[&rate=5.839021363259478E-4]:3.562729888917E-1,((122[&rate=5.839021363259478E-4]:2.472528425842E-1,(124[&rate=5.839021363259478E-4]:1.993908080055E-1,123[&rate=5.839021363259478E-4]:2.021230484427E-1)[&rate=5.839021363259478E-4]:4.512979414149E-2)[&rate=5.839021363259478E-4]:5.114476959084E-1,67[&rate=5.839021363259478E-4]:2.574279881519E-1)[&rate=5.839021363259478E-4]:1.799165182074E-1)[&rate=5.839021363259478E-4]:1.515257849318E-1,((((54[&rate=5.839021363259478E-4]:2.032590396384E-1,((55[&rate=5.839021363259478E-4]:1.783950694075E-1,56[&rate=5.839021363259478E-4]:1.783950694075E-1)[&rate=5.839021363259478E-4]:4.97385885746E-2,(58[&rate=5.839021363259478E-4]:2.3553265117E-1,(57[&rate=5.839021363259478E-4]:1.208686410642E-1,37[&rate=5.839021363259478E-4]:1.563877667473E-1)[&rate=5.839021363259478E-4]:9.827056748281E-2)[&rate=5.839021363259478E-4]:1.992341118381E-2)[&rate=5.839021363259478E-4]:5.180026464989E-3)[&rate=5.839021363259478E-4]:2.142082590708E-2,59[&rate=5.839021363259478E-4]:2.629312316657E-1)[&rate=5.839021363259478E-4]:3.834354254291E-1,68[&rate=5.839021363259478E-4]:5.971863292259E-1)[&rate=5.839021363259478E-4]:2.349443925766E-1,((53[&rate=5.839021363259478E-4]:7.936918071671E-1,((52[&rate=5.839021363259478E-4]:5.600321873085E-1,((103[&rate=5.839021363259478E-4]:5.136316122979E-1,(29[&rate=5.839021363259478E-4]:3.798605183673E-1,(5[&rate=5.839021363259478E-4]:6.430880165076E-2,12[&rate=5.839021363259478E-4]:1.026649660342E-1)[&rate=5.839021363259478E-4]:1.703462372645E-1)[&rate=5.839021363259478E-4]:3.666478062594E-1)[&rate=5.839021363259478E-4]:1.607507490767E0,((133[&rate=5.839021363259478E-4]:2.777876870892E-1,137[&rate=5.839021363259478E-4]:3.188835775002E-1)[&rate=5.839021363259478E-4]:1.776991780551E-1,134[&rate=5.839021363259478E-4]:4.253498788431E-1)[&rate=5.839021363259478E-4]:7.752412790162E-1)[&rate=5.839021363259478E-4]:1.031868188048E-1)[&rate=5.839021363259478E-4]:2.188245750567E-1,((((77[&rate=5.839021363259478E-4]:3.363317748733E-1,73[&rate=5.839021363259478E-4]:3.41811226928E-1)[&rate=5.839021363259478E-4]:1.605201451679E-1,(80[&rate=5.839021363259478E-4]:2.237703391309E-1,81[&rate=5.839021363259478E-4]:2.237703391309E-1)[&rate=5.839021363259478E-4]:2.292459644719E-1)[&rate=5.839021363259478E-4]:2.666363363617E-2,(82[&rate=5.839021363259478E-4]:3.636265483706E-1,((78[&rate=5.839021363259478E-4]:9.863391154158E-2,72[&rate=5.839021363259478E-4]:7.671610332226E-2)[&rate=5.839021363259478E-4]:1.31652087636E-1,(79[&rate=5.839021363259478E-4]:9.740575109522E-2,71[&rate=5.839021363259478E-4]:7.000849082119E-2)[&rate=5.839021363259478E-4]:1.328802480824E-1)[&rate=5.839021363259478E-4]:1.251213711109E-1)[&rate=5.839021363259478E-4]:1.324917450327E-1)[&rate=5.839021363259478E-4]:5.917681374064E-1,(75[&rate=5.839021363259478E-4]:6.101499661575E-1,(76[&rate=5.839021363259478E-4]:5.2867584482E-1,(70[&rate=5.839021363259478E-4]:4.077013593709E-1,74[&rate=5.839021363259478E-4]:4.460575237544E-1)[&rate=5.839021363259478E-4]:8.261832106564E-2)[&rate=5.839021363259478E-4]:8.147412133747E-2)[&rate=5.839021363259478E-4]:5.10613176981E-1)[&rate=5.839021363259478E-4]:3.963599565275E-1)[&rate=5.839021363259478E-4]:2.303176611325E-2)[&rate=5.839021363259478E-4]:1.305168883788E-1,125[&rate=5.839021363259478E-4]:7.138261818847E-1)[&rate=5.839021363259478E-4]:2.849712065846E-1)[&rate=5.839021363259478E-4]:3.044602072609E-1)[&rate=5.839021363259478E-4]:2.896277070066E-1)[&rate=5.839021363259478E-4]:2.28578440667E-2,((((((((100[&rate=5.839021363259478E-4]:1.56032624583E-1,94[&rate=5.839021363259478E-4]:1.56032624583E-1)[&rate=5.839021363259478E-4]:1.061605656381E-1,95[&rate=5.839021363259478E-4]:3.468926437731E-1)[&rate=5.839021363259478E-4]:2.452143923694E-1,(96[&rate=5.839021363259478E-4]:3.285471461499E-1,99[&rate=5.839021363259478E-4]:3.640662718327E-1)[&rate=5.839021363259478E-4]:2.389697260582E-1)[&rate=5.839021363259478E-4]:6.857128965709E-2,(98[&rate=5.839021363259478E-4]:3.777443551776E-1,(101[&rate=5.839021363259478E-4]:6.086122866859E-1,(((((87[&rate=5.839021363259478E-4]:2.499538865376E-1,((86[&rate=5.839021363259478E-4]:4.649769355513E-2,85[&rate=5.839021363259478E-4]:4.649769355513E-2)[&rate=5.839021363259478E-4]:7.097475552488E-3,83[&rate=5.839021363259478E-4]:5.359516910762E-2)[&rate=5.839021363259478E-4]:1.963587174299E-1)[&rate=5.839021363259478E-4]:1.382128567936E-1,(((93[&rate=5.839021363259478E-4]:7.049702407819E-2,84[&rate=5.839021363259478E-4]:5.679839394118E-2)[&rate=5.839021363259478E-4]:4.904344131781E-2,((90[&rate=5.839021363259478E-4]:2.772721859737E-2,91[&rate=5.839021363259478E-4]:2.772721859737E-2)[&rate=5.839021363259478E-4]:2.773963719249E-2,92[&rate=5.839021363259478E-4]:5.546685578986E-2)[&rate=5.839021363259478E-4]:6.407360960614E-2)[&rate=5.839021363259478E-4]:2.299572602235E-1,(88[&rate=5.839021363259478E-4]:1.090519224485E-1,89[&rate=5.839021363259478E-4]:1.227505525855E-1)[&rate=5.839021363259478E-4]:2.26747173034E-1)[&rate=5.839021363259478E-4]:5.236764784871E-2)[&rate=5.839021363259478E-4]:7.269302483508E-1,3[&rate=5.839021363259478E-4]:5.753709642849E-1)[&rate=5.839021363259478E-4]:2.830373716708E-1,((15[&rate=5.839021363259478E-4]:4.913211254259E-1,10[&rate=5.839021363259478E-4]:4.529649610425E-1)[&rate=5.839021363259478E-4]:1.077925142508E-1,(6[&rate=5.839021363259478E-4]:3.827634646065E-1,18[&rate=5.839021363259478E-4]:4.457771632366E-1)[&rate=5.839021363259478E-4]:1.615556545224E-1)[&rate=5.839021363259478E-4]:3.661440113473E-1)[&rate=5.839021363259478E-4]:3.725474590249E-1,(((142[&rate=5.839021363259478E-4]:1.261971013925E-1,(144[&rate=5.839021363259478E-4]:1.01277464853E-1,(141[&rate=5.839021363259478E-4]:9.319887193636E-2,145[&rate=5.839021363259478E-4]:9.593859796394E-2)[&rate=5.839021363259478E-4]:1.081831894404E-2)[&rate=5.839021363259478E-4]:1.944018448453E-2)[&rate=5.839021363259478E-4]:1.146559181804E0,((((4[&rate=5.839021363259478E-4]:3.172108853808E-1,30[&rate=5.839021363259478E-4]:4.898136251069E-1)[&rate=5.839021363259478E-4]:2.651156540789E-1,9[&rate=5.839021363259478E-4]:6.316416079528E-1)[&rate=5.839021363259478E-4]:3.912575777349E-3,(((105[&rate=5.839021363259478E-4]:1.955280327153E-1,117[&rate=5.839021363259478E-4]:2.256650190167E-1)[&rate=5.839021363259478E-4]:3.714706705763E-2,110[&rate=5.839021363259478E-4]:2.54592907992E-1)[&rate=5.839021363259478E-4]:3.793918303904E-1,((17[&rate=5.839021363259478E-4]:4.211116656835E-1,14[&rate=5.839021363259478E-4]:3.827555012999E-1)[&rate=5.839021363259478E-4]:2.438400297074E-1,113[&rate=5.839021363259478E-4]:6.265955310072E-1)[&rate=5.839021363259478E-4]:1.286865942982E-2)[&rate=5.839021363259478E-4]:4.309171375166E-3)[&rate=5.839021363259478E-4]:2.590456062493E-1,(((148[&rate=5.839021363259478E-4]:3.025358969635E-1,143[&rate=5.839021363259478E-4]:2.997961709362E-1)[&rate=5.839021363259478E-4]:3.661652371425E-1,((111[&rate=5.839021363259478E-4]:3.609649972312E-1,((106[&rate=5.839021363259478E-4]:1.241950252825E-1,104[&rate=5.839021363259478E-4]:1.241950252825E-1)[&rate=5.839021363259478E-4]:1.035032583709E-1,139[&rate=5.839021363259478E-4]:4.194791055711E-1)[&rate=5.839021363259478E-4]:1.168283574135E-1)[&rate=5.839021363259478E-4]:3.120573070421E-1,116[&rate=5.839021363259478E-4]:5.963099755061E-1)[&rate=5.839021363259478E-4]:3.403499421622E-2)[&rate=5.839021363259478E-4]:1.305874584778E-1,(((13[&rate=5.839021363259478E-4]:3.23538774608E-1,19[&rate=5.839021363259478E-4]:3.618949389917E-1)[&rate=5.839021363259478E-4]:2.067331190313E-1,115[&rate=5.839021363259478E-4]:4.480801128175E-1)[&rate=5.839021363259478E-4]:2.154444296505E-1,(((112[&rate=5.839021363259478E-4]:3.822631453888E-1,114[&rate=5.839021363259478E-4]:3.00071364567E-1)[&rate=5.839021363259478E-4]:1.92455849061E-1,(107[&rate=5.839021363259478E-4]:1.216538132845E-1,109[&rate=5.839021363259478E-4]:1.408318954763E-1)[&rate=5.839021363259478E-4]:4.311473729462E-1)[&rate=5.839021363259478E-4]:6.575877478418E-2,108[&rate=5.839021363259478E-4]:6.158202349876E-1)[&rate=5.839021363259478E-4]:1.052385540558E-1)[&rate=5.839021363259478E-4]:9.740788573216E-2)[&rate=5.839021363259478E-4]:5.969475903947E-2)[&rate=5.839021363259478E-4]:1.973345754089E-1)[&rate=5.839021363259478E-4]:8.231082387091E-2,((((23[&rate=5.839021363259478E-4]:5.716388433182E-1,(20[&rate=5.839021363259478E-4]:3.744629726757E-1,25[&rate=5.839021363259478E-4]:3.936410548674E-1)[&rate=5.839021363259478E-4]:1.889566925605E-1)[&rate=5.839021363259478E-4]:1.533050125352E-1,(140[&rate=5.839021363259478E-4]:4.498229850578E-1,11[&rate=5.839021363259478E-4]:4.690010672495E-1)[&rate=5.839021363259478E-4]:1.710112817548E-1)[&rate=5.839021363259478E-4]:3.781658729162E-1,(24[&rate=5.839021363259478E-4]:9.738033038124E-1,(1[&rate=5.839021363259478E-4]:5.587770674233E-2,(28[&rate=5.839021363259478E-4]:6.543675893483E-1,21[&rate=5.839021363259478E-4]:6.297100551018E-1)[&rate=5.839021363259478E-4]:1.87811487257E-1)[&rate=5.839021363259478E-4]:1.371036792618E-1)[&rate=5.839021363259478E-4]:1.402653290669E-1)[&rate=5.839021363259478E-4]:7.617624810992E-2,102[&rate=5.839021363259478E-4]:2.860104537287E-2)[&rate=5.839021363259478E-4]:7.989071922885E-2)[&rate=5.839021363259478E-4]:1.252037564062E-1)[&rate=5.839021363259478E-4]:3.803962177329E-1)[&rate=5.839021363259478E-4]:6.138809269392E-1)[&rate=5.839021363259478E-4]:2.720050088732E-1)[&rate=5.839021363259478E-4]:9.197634370578E-2,(((146[&rate=5.839021363259478E-4]:4.834213427207E-1,147[&rate=5.839021363259478E-4]:4.205798126661E-1)[&rate=5.839021363259478E-4]:2.209052578194E-2,40[&rate=5.839021363259478E-4]:3.852932892677E-1)[&rate=5.839021363259478E-4]:5.606484489161E-2,((((26[&rate=5.839021363259478E-4]:5.487197109813E-1,(7[&rate=5.839021363259478E-4]:1.76190885801E-1,8[&rate=5.839021363259478E-4]:1.76190885801E-1)[&rate=5.839021363259478E-4]:2.656795101118E-1)[&rate=5.839021363259478E-4]:1.61420876515E-1,(31[&rate=5.839021363259478E-4]:5.834326172894E-1,(22[&rate=5.839021363259478E-4]:3.377165296367E-1,27[&rate=5.839021363259478E-4]:3.541548858011E-1)[&rate=5.839021363259478E-4]:1.909215671047E-1)[&rate=5.839021363259478E-4]:1.705435866453E-1)[&rate=5.839021363259478E-4]:2.657074473779E-1,2[&rate=5.839021363259478E-4]:7.922863910386E-1)[&rate=5.839021363259478E-4]:1.50548582894E0,(97[&rate=5.839021363259478E-4]:1.582090566266E-1,16[&rate=5.839021363259478E-4]:2.31474023411E0)[&rate=5.839021363259478E-4]:1.117991091568E-1)[&rate=5.839021363259478E-4]:1.003117170097E-1)[&rate=5.839021363259478E-4]:1.71952273051E-1)[&rate=5.839021363259478E-4]:1.150408789322E-2,39[&rate=5.839021363259478E-4]:6.248144951035E-1)[&rate=5.839021363259478E-4]:1.06441065337E-1,38[&rate=5.839021363259478E-4]:6.629495495115E-1)[&rate=5.839021363259478E-4]:3.255452589207E-1,((((((62[&rate=5.839021363259478E-4]:3.989940278169E-1,(65[&rate=5.839021363259478E-4]:2.003787705604E-1,(60[&rate=5.839021363259478E-4]:5.3144640241E-2,64[&rate=5.839021363259478E-4]:2.038295717477E-1)[&rate=5.839021363259478E-4]:1.472341303194E-1)[&rate=5.839021363259478E-4]:6.834435338748E-3)[&rate=5.839021363259478E-4]:4.466032354044E-1,(61[&rate=5.839021363259478E-4]:1.561557546148E-1,63[&rate=5.839021363259478E-4]:1.150598642037E-1)[&rate=5.839021363259478E-4]:6.894415086066E-1)[&rate=5.839021363259478E-4]:7.219491696538E-1,((118[&rate=5.839021363259478E-4]:9.406114317694E-1,(69[&rate=5.839021363259478E-4]:7.415930022907E-1,(((132[&rate=5.839021363259478E-4]:1.211425759586E-1,129[&rate=5.839021363259478E-4]:1.184028499312E-1)[&rate=5.839021363259478E-4]:1.621366656167E-2,130[&rate=5.839021363259478E-4]:1.346165164929E-1)[&rate=5.839021363259478E-4]:9.292656762477E-2,131[&rate=5.839021363259478E-4]:2.30282810145E-1)[&rate=5.839021363259478E-4]:3.661047126935E-1)[&rate=5.839021363259478E-4]:2.099773335883E-1)[&rate=5.839021363259478E-4]:6.217907042557E-1,128[&rate=5.839021363259478E-4]:1.422676108628E0)[&rate=5.839021363259478E-4]:5.144296850042E-3)[&rate=5.839021363259478E-4]:2.229100225523E-1,((((41[&rate=5.839021363259478E-4]:3.326280118236E-1,(48[&rate=5.839021363259478E-4]:2.670575812634E-1,42[&rate=5.839021363259478E-4]:2.288062151432E-1)[&rate=5.839021363259478E-4]:1.092862775546E-1)[&rate=5.839021363259478E-4]:8.202644242902E-2,(46[&rate=5.839021363259478E-4]:4.593916213826E-1,43[&rate=5.839021363259478E-4]:4.593916213826E-1)[&rate=5.839021363259478E-4]:9.907641612921E-3)[&rate=5.839021363259478E-4]:6.411776267092E-2,((50[&rate=5.839021363259478E-4]:3.313134616415E-1,49[&rate=5.839021363259478E-4]:3.313134616415E-1)[&rate=5.839021363259478E-4]:1.379330908343E-1,((44[&rate=5.839021363259478E-4]:3.199939699541E-1,51[&rate=5.839021363259478E-4]:2.981360464569E-1)[&rate=5.839021363259478E-4]:1.043535667046E-1,47[&rate=5.839021363259478E-4]:4.29812017533E-1)[&rate=5.839021363259478E-4]:7.222142018853E-2)[&rate=5.839021363259478E-4]:3.138358794497E-2)[&rate=5.839021363259478E-4]:1.167552560892E-1,45[&rate=5.839021363259478E-4]:6.419755604443E-1)[&rate=5.839021363259478E-4]:2.353586552945E-1)[&rate=5.839021363259478E-4]:9.877919375302E-3,35[&rate=5.839021363259478E-4]:1.318412241178E-1)[&rate=5.839021363259478E-4]:5.732730982005E-2,(36[&rate=5.839021363259478E-4]:1.955340520972E-1,(127[&rate=5.839021363259478E-4]:2.205918637454E0,121[&rate=5.839021363259478E-4]:1.764822747043E0)[&rate=5.839021363259478E-4]:5.101633598487E-1)[&rate=5.839021363259478E-4]:4.020982430641E-2)[&rate=5.839021363259478E-4]:1.969608279789E-1)[&rate=5.839021363259478E-4]:5.152264804477E-1)[&rate=5.839021363259478E-4]:4.98021270902E-2,33[&rate=5.839021363259478E-4]:7.170591466015E-2)[&rate=5.839021363259478E-4]:1.661294748854E-2);
tree STATE_72900000 [&joint=-20990.714248532116,lnP=-20990.714248532116] = [&R] (33[&rate=5.420556523272795E-4]:1.694154667082E-1,((((((((((100[&rate=5.420556523272795E-4]:3.359702721273E-1,95[&rate=5.420556523272795E-4]:4.206697256794E-1)[&rate=5.420556523272795E-4]:1.573894899586E-1,(96[&rate=5.420556523272795E-4]:4.177599482449E-1,99[&rate=5.420556523272795E-4]:4.532790739278E-1)[&rate=5.420556523272795E-4]:1.357091034587E-1)[&rate=5.420556523272795E-4]:8.861032266867E-3,98[&rate=5.420556523272795E-4]:5.759912861561E-1)[&rate=5.420556523272795E-4]:3.33067967259E-2,(2[&rate=5.420556523272795E-4]:9.492049249094E-1,(((22[&rate=5.420556523272795E-4]:4.128273903156E-1,27[&rate=5.420556523272795E-4]:4.2926574648E-1)[&rate=5.420556523272795E-4]:3.865367535837E-1,(26[&rate=5.420556523272795E-4]:4.882865869203E-1,(7[&rate=5.420556523272795E-4]:2.053170903009E-1,8[&rate=5.420556523272795E-4]:2.053170903009E-1)[&rate=5.420556523272795E-4]:1.761201815509E-1)[&rate=5.420556523272795E-4]:3.220364610886E-1)[&rate=5.420556523272795E-4]:5.869250359782E-2,31[&rate=5.420556523272795E-4]:9.128511680452E-1)[&rate=5.420556523272795E-4]:2.637510171383E-1)[&rate=5.420556523272795E-4]:1.488403660256E0)[&rate=5.420556523272795E-4]:1.091101017706E-1,(((147[&rate=5.420556523272795E-4]:5.146593100818E-1,94[&rate=5.420556523272795E-4]:5.119270696445E-1)[&rate=5.420556523272795E-4]:3.392184820984E-2,((16[&rate=5.420556523272795E-4]:2.547632372576E0,97[&rate=5.420556523272795E-4]:3.91101195093E-1)[&rate=5.420556523272795E-4]:3.940308339899E-3,(101[&rate=5.420556523272795E-4]:7.870676678071E-1,((((((24[&rate=5.420556523272795E-4]:8.32152463317E-1,((28[&rate=5.420556523272795E-4]:6.713231553476E-1,21[&rate=5.420556523272795E-4]:6.466656211012E-1)[&rate=5.420556523272795E-4]:1.237871596756E-1,1[&rate=5.420556523272795E-4]:8.808945160253E-3)[&rate=5.420556523272795E-4]:4.252160034852E-2)[&rate=5.420556523272795E-4]:2.989294750451E-1,(((25[&rate=5.420556523272795E-4]:2.447201401471E-1,20[&rate=5.420556523272795E-4]:2.255420579554E-1)[&rate=5.420556523272795E-4]:4.593193062955E-1,23[&rate=5.420556523272795E-4]:6.930805423329E-1)[&rate=5.420556523272795E-4]:2.688888727584E-2,(140[&rate=5.420556523272795E-4]:5.263800835185E-1,11[&rate=5.420556523272795E-4]:5.455581657103E-1)[&rate=5.420556523272795E-4]:8.947975704929E-2)[&rate=5.420556523272795E-4]:4.001536046437E-1)[&rate=5.420556523272795E-4]:4.287458642291E-2,102[&rate=5.420556523272795E-4]:1.231268916867E-2)[&rate=5.420556523272795E-4]:7.470579791636E-2,((((4[&rate=5.420556523272795E-4]:2.026698991703E-1,30[&rate=5.420556523272795E-4]:3.752726388963E-1)[&rate=5.420556523272795E-4]:4.236189428293E-1,(113[&rate=5.420556523272795E-4]:6.270686377411E-1,((9[&rate=5.420556523272795E-4]:3.296783460992E-1,117[&rate=5.420556523272795E-4]:3.406372502088E-1)[&rate=5.420556523272795E-4]:2.288481730817E-1,(17[&rate=5.420556523272795E-4]:2.437521584308E-1,14[&rate=5.420556523272795E-4]:2.053959940471E-1)[&rate=5.420556523272795E-4]:3.613497032159E-1)[&rate=5.420556523272795E-4]:6.032294047817E-2)[&rate=5.420556523272795E-4]:5.67544508336E-2)[&rate=5.420556523272795E-4]:4.24786975907E-3,(105[&rate=5.420556523272795E-4]:4.03830914011E-1,110[&rate=5.420556523272795E-4]:4.257487222301E-1)[&rate=5.420556523272795E-4]:2.56842784049E-1)[&rate=5.420556523272795E-4]:2.437909430759E-1,(((13[&rate=5.420556523272795E-4]:3.50339854306E-1,19[&rate=5.420556523272795E-4]:3.886960186897E-1)[&rate=5.420556523272795E-4]:4.346548843753E-1,((108[&rate=5.420556523272795E-4]:5.834692617378E-1,(109[&rate=5.420556523272795E-4]:3.641585725203E-1,(107[&rate=5.420556523272795E-4]:3.398441057293E-1,(114[&rate=5.420556523272795E-4]:1.528988762704E-1,112[&rate=5.420556523272795E-4]:2.350906570923E-1)[&rate=5.420556523272795E-4]:1.266712568561E-1)[&rate=5.420556523272795E-4]:5.136384599273E-3)[&rate=5.420556523272795E-4]:2.412284974366E-1)[&rate=5.420556523272795E-4]:1.038295805364E-1,115[&rate=5.420556523272795E-4]:6.297645956987E-1)[&rate=5.420556523272795E-4]:7.303836216073E-2)[&rate=5.420556523272795E-4]:1.184980236771E-1,((116[&rate=5.420556523272795E-4]:6.484687063091E-1,((104[&rate=5.420556523272795E-4]:4.488598203036E-1,111[&rate=5.420556523272795E-4]:4.652981764679E-1)[&rate=5.420556523272795E-4]:5.347668786995E-2,(139[&rate=5.420556523272795E-4]:3.810839698096E-1,106[&rate=5.420556523272795E-4]:1.893031478918E-1)[&rate=5.420556523272795E-4]:3.130333602817E-1)[&rate=5.420556523272795E-4]:2.064061707384E-1)[&rate=5.420556523272795E-4]:1.584797785736E-1,(148[&rate=5.420556523272795E-4]:4.399751363023E-1,143[&rate=5.420556523272795E-4]:4.37235410275E-1)[&rate=5.420556523272795E-4]:4.053295129641E-1)[&rate=5.420556523272795E-4]:1.435249665384E-2)[&rate=5.420556523272795E-4]:2.836913905126E-2)[&rate=5.420556523272795E-4]:2.291291884149E-1)[&rate=5.420556523272795E-4]:3.432404751904E-1,(142[&rate=5.420556523272795E-4]:6.570872679705E-1,(144[&rate=5.420556523272795E-4]:4.293427111351E-1,(145[&rate=5.420556523272795E-4]:2.505740303291E-1,141[&rate=5.420556523272795E-4]:2.478343043015E-1)[&rate=5.420556523272795E-4]:1.842481328609E-1)[&rate=5.420556523272795E-4]:2.222651047805E-1)[&rate=5.420556523272795E-4]:1.019747036771E0)[&rate=5.420556523272795E-4]:1.064361487549E-1,(((3[&rate=5.420556523272795E-4]:5.171978079026E-1,18[&rate=5.420556523272795E-4]:6.322663010532E-1)[&rate=5.420556523272795E-4]:4.424049132665E-1,((15[&rate=5.420556523272795E-4]:4.19115232706E-1,10[&rate=5.420556523272795E-4]:3.807590683225E-1)[&rate=5.420556523272795E-4]:3.924234583986E-1,6[&rate=5.420556523272795E-4]:7.567441705567E-1)[&rate=5.420556523272795E-4]:2.549133451328E-1)[&rate=5.420556523272795E-4]:1.645671101054E-1,(((84[&rate=5.420556523272795E-4]:9.178663402563E-2,93[&rate=5.420556523272795E-4]:1.054852641626E-1)[&rate=5.420556523272795E-4]:9.725215503958E-2,(((90[&rate=5.420556523272795E-4]:2.984352926713E-2,91[&rate=5.420556523272795E-4]:2.984352926713E-2)[&rate=5.420556523272795E-4]:7.010448697306E-2,92[&rate=5.420556523272795E-4]:9.994801624019E-2)[&rate=5.420556523272795E-4]:6.97613415341E-2,87[&rate=5.420556523272795E-4]:1.560107276373E-1)[&rate=5.420556523272795E-4]:3.302806142795E-2)[&rate=5.420556523272795E-4]:2.4440390866E-1,((88[&rate=5.420556523272795E-4]:4.541181029893E-2,89[&rate=5.420556523272795E-4]:5.911044043595E-2)[&rate=5.420556523272795E-4]:6.308517115671E-2,(83[&rate=5.420556523272795E-4]:6.610901499892E-2,(86[&rate=5.420556523272795E-4]:4.68037794764E-2,85[&rate=5.420556523272795E-4]:4.68037794764E-2)[&rate=5.420556523272795E-4]:1.930523552253E-2)[&rate=5.420556523272795E-4]:4.238796645672E-2)[&rate=5.420556523272795E-4]:3.249457162695E-1)[&rate=5.420556523272795E-4]:1.230453160946E0)[&rate=5.420556523272795E-4]:4.097855537285E-1)[&rate=5.420556523272795E-4]:2.558520088317E-1)[&rate=5.420556523272795E-4]:6.521762459858E-1)[&rate=5.420556523272795E-4]:2.512435431221E-2)[&rate=5.420556523272795E-4]:6.392711820667E-2,(146[&rate=5.420556523272795E-4]:6.296699602501E-1,39[&rate=5.420556523272795E-4]:5.094513810152E-1)[&rate=5.420556523272795E-4]:4.567984630282E-2)[&rate=5.420556523272795E-4]:3.48616567883E-2)[&rate=5.420556523272795E-4]:3.630673625402E-2,40[&rate=5.420556523272795E-4]:6.262996203603E-1)[&rate=5.420556523272795E-4]:2.286799223401E-1,38[&rate=5.420556523272795E-4]:7.866735317713E-1)[&rate=5.420556523272795E-4]:2.948627415359E-1,(((36[&rate=5.420556523272795E-4]:1.00136959068E-1,127[&rate=5.420556523272795E-4]:2.620684904273E0)[&rate=5.420556523272795E-4]:1.369576072157E-1,35[&rate=5.420556523272795E-4]:1.90519223818E-1)[&rate=5.420556523272795E-4]:5.43256116725E-2,((((((43[&rate=5.420556523272795E-4]:4.416878023418E-1,46[&rate=5.420556523272795E-4]:4.416878023418E-1)[&rate=5.420556523272795E-4]:1.029453951738E-1,((48[&rate=5.420556523272795E-4]:3.945588046138E-1,41[&rate=5.420556523272795E-4]:3.508429576193E-1)[&rate=5.420556523272795E-4]:4.124339793412E-2,42[&rate=5.420556523272795E-4]:3.975508364277E-1)[&rate=5.420556523272795E-4]:9.790203321909E-2)[&rate=5.420556523272795E-4]:1.388377366462E-1,((50[&rate=5.420556523272795E-4]:4.394288399115E-1,49[&rate=5.420556523272795E-4]:4.394288399115E-1)[&rate=5.420556523272795E-4]:1.741665749763E-1,((44[&rate=5.420556523272795E-4]:5.580789937596E-1,51[&rate=5.420556523272795E-4]:5.362210702623E-1)[&rate=5.420556523272795E-4]:5.134699406915E-2,47[&rate=5.420556523272795E-4]:6.14890468703E-1)[&rate=5.420556523272795E-4]:3.149183143059E-2)[&rate=5.420556523272795E-4]:3.708863402823E-2)[&rate=5.420556523272795E-4]:6.596196456226E-3,45[&rate=5.420556523272795E-4]:6.818704093066E-1)[&rate=5.420556523272795E-4]:1.330667427793E-1,((128[&rate=5.420556523272795E-4]:1.329570130876E0,((118[&rate=5.420556523272795E-4]:5.849161894022E-1,((129[&rate=5.420556523272795E-4]:1.528766544413E-1,(132[&rate=5.420556523272795E-4]:8.376553227679E-2,130[&rate=5.420556523272795E-4]:8.102580624943E-2)[&rate=5.420556523272795E-4]:7.185084819182E-2)[&rate=5.420556523272795E-4]:4.491335214605E-2,131[&rate=5.420556523272795E-4]:2.005297326147E-1)[&rate=5.420556523272795E-4]:2.501398814449E-1)[&rate=5.420556523272795E-4]:1.936095087813E-1,69[&rate=5.420556523272795E-4]:7.894846022931E-1)[&rate=5.420556523272795E-4]:6.907704600902E-1)[&rate=5.420556523272795E-4]:1.004439534707E-1,(((65[&rate=5.420556523272795E-4]:2.325756323232E-1,(62[&rate=5.420556523272795E-4]:4.140131958116E-1,60[&rate=5.420556523272795E-4]:2.222323738939E-1)[&rate=5.420556523272795E-4]:1.034325842934E-2)[&rate=5.420556523272795E-4]:4.587310899621E-3,64[&rate=5.420556523272795E-4]:3.878478747295E-1)[&rate=5.420556523272795E-4]:1.970070827111E-1,(61[&rate=5.420556523272795E-4]:1.562298107034E-1,63[&rate=5.420556523272795E-4]:1.151339202924E-1)[&rate=5.420556523272795E-4]:4.697210371482E-1)[&rate=5.420556523272795E-4]:9.437892638927E-1)[&rate=5.420556523272795E-4]:1.583192800302E-1)[&rate=5.420556523272795E-4]:9.974539227072E-2,121[&rate=5.420556523272795E-4]:2.285339030621E0)[&rate=5.420556523272795E-4]:8.55332021302E-2)[&rate=5.420556523272795E-4]:2.343259913013E-1)[&rate=5.420556523272795E-4]:2.881555561781E-1,(((((55[&rate=5.420556523272795E-4]:3.165721516392E-1,56[&rate=5.420556523272795E-4]:3.165721516392E-1)[&rate=5.420556523272795E-4]:5.971015742413E-2,((58[&rate=5.420556523272795E-4]:3.312000026772E-1,59[&rate=5.420556523272795E-4]:3.120743196171E-1)[&rate=5.420556523272795E-4]:8.490136394538E-3,(37[&rate=5.420556523272795E-4]:1.770888757869E-1,54[&rate=5.420556523272795E-4]:1.005861435465E-1)[&rate=5.420556523272795E-4]:1.81726946345E-1)[&rate=5.420556523272795E-4]:6.391457436326E-2)[&rate=5.420556523272795E-4]:4.857300165856E-2,57[&rate=5.420556523272795E-4]:4.357842724706E-1)[&rate=5.420556523272795E-4]:2.45839203012E-1,68[&rate=5.420556523272795E-4]:6.297109071765E-1)[&rate=5.420556523272795E-4]:3.192843539121E-1,(((53[&rate=5.420556523272795E-4]:8.195955734123E-1,((((80[&rate=5.420556523272795E-4]:1.19757066412E-1,81[&rate=5.420556523272795E-4]:1.19757066412E-1)[&rate=5.420556523272795E-4]:4.002520764472E-1,(73[&rate=5.420556523272795E-4]:5.260445190313E-1,((78[&rate=5.420556523272795E-4]:1.704924428597E-1,72[&rate=5.420556523272795E-4]:1.485746346404E-1)[&rate=5.420556523272795E-4]:2.189011910192E-1,(79[&rate=5.420556523272795E-4]:2.874843689664E-1,82[&rate=5.420556523272795E-4]:2.957035470485E-1)[&rate=5.420556523272795E-4]:1.019092649124E-1)[&rate=5.420556523272795E-4]:9.555499474168E-2)[&rate=5.420556523272795E-4]:4.327969232104E-2)[&rate=5.420556523272795E-4]:8.404989476866E-2,(77[&rate=5.420556523272795E-4]:5.476020960014E-1,71[&rate=5.420556523272795E-4]:4.845883973713E-1)[&rate=5.420556523272795E-4]:1.002925580649E-1)[&rate=5.420556523272795E-4]:2.319535695666E-1,(((76[&rate=5.420556523272795E-4]:3.555926731855E-1,74[&rate=5.420556523272795E-4]:3.555926731855E-1)[&rate=5.420556523272795E-4]:1.118439042608E-1,70[&rate=5.420556523272795E-4]:4.290804130629E-1)[&rate=5.420556523272795E-4]:1.437482399347E-1,75[&rate=5.420556523272795E-4]:6.111848173811E-1)[&rate=5.420556523272795E-4]:2.741428583065E-1)[&rate=5.420556523272795E-4]:6.807309563368E-1)[&rate=5.420556523272795E-4]:5.872103469278E-3,(((103[&rate=5.420556523272795E-4]:7.548644301184E-1,(29[&rate=5.420556523272795E-4]:5.41696389123E-1,(5[&rate=5.420556523272795E-4]:2.954138844443E-1,12[&rate=5.420556523272795E-4]:3.337700488278E-1)[&rate=5.420556523272795E-4]:1.010770252267E-1)[&rate=5.420556523272795E-4]:4.460447533242E-1)[&rate=5.420556523272795E-4]:1.584159581433E0,52[&rate=5.420556523272795E-4]:6.747302769903E-1)[&rate=5.420556523272795E-4]:2.11980920436E-3,(137[&rate=5.420556523272795E-4]:6.509676926641E-1,(134[&rate=5.420556523272795E-4]:5.511157596998E-1,133[&rate=5.420556523272795E-4]:5.812527460009E-1)[&rate=5.420556523272795E-4]:2.861905625213E-2)[&rate=5.420556523272795E-4]:8.408610595985E-1)[&rate=5.420556523272795E-4]:1.568143119982E-1)[&rate=5.420556523272795E-4]:3.309458589752E-1,125[&rate=5.420556523272795E-4]:9.460310221956E-1)[&rate=5.420556523272795E-4]:1.696309055599E-1)[&rate=5.420556523272795E-4]:3.660517596535E-1)[&rate=5.420556523272795E-4]:1.948516781198E-1,(32[&rate=5.420556523272795E-4]:6.860411277268E-2,(((66[&rate=5.420556523272795E-4]:2.221643546392E-1,((120[&rate=5.420556523272795E-4]:1.770519275457E0,126[&rate=5.420556523272795E-4]:1.080707163773E0)[&rate=5.420556523272795E-4]:3.690192909319E-2,((135[&rate=5.420556523272795E-4]:6.022319414067E-1,(138[&rate=5.420556523272795E-4]:3.812235400257E-1,136[&rate=5.420556523272795E-4]:2.497166907105E-1)[&rate=5.420556523272795E-4]:4.21008401381E-1)[&rate=5.420556523272795E-4]:1.991294664992E-1,119[&rate=5.420556523272795E-4]:1.149306613385E0)[&rate=5.420556523272795E-4]:7.540050021242E-1)[&rate=5.420556523272795E-4]:3.517294514585E-1)[&rate=5.420556523272795E-4]:1.344097331528E-1,(((123[&rate=5.420556523272795E-4]:1.296921011122E-1,124[&rate=5.420556523272795E-4]:1.269598606751E-1)[&rate=5.420556523272795E-4]:2.825100465783E-1,122[&rate=5.420556523272795E-4]:4.122021476905E-1)[&rate=5.420556523272795E-4]:3.06885137229E-1,67[&rate=5.420556523272795E-4]:2.178147345788E-1)[&rate=5.420556523272795E-4]:1.387593532132E-1)[&rate=5.420556523272795E-4]:5.786000008736E-1,34[&rate=5.420556523272795E-4]:7.216039003554E-2)[&rate=5.420556523272795E-4]:1.836153095622E-2)[&rate=5.420556523272795E-4]:8.642441467897E-3)[&rate=5.420556523272795E-4]:8.66894604129E-2);
tree STATE_72990000 [&joint=-20975.012037557553,lnP=-20975.012037557553] = [&R] ((((((67[&rate=5.584811147873888E-4]:1.432829597924E-1,((124[&rate=5.584811147873888E-4]:2.014141929443E-1,123[&rate=5.584811147873888E-4]:2.041464333815E-1)[&rate=5.584811147873888E-4]:7.923054817731E-2,122[&rate=5.584811147873888E-4]:2.833769815588E-1)[&rate=5.584811147873888E-4]:3.611785285743E-1)[&rate=5.584811147873888E-4]:1.556985777445E-1,(66[&rate=5.584811147873888E-4]:1.618324256267E-1,((119[&rate=5.584811147873888E-4]:1.131871272882E0,(120[&rate=5.584811147873888E-4]:5.712221906241E-1,(135[&rate=5.584811147873888E-4]:1.928952013439E-1,(138[&rate=5.584811147873888E-4]:1.854076746162E-1,136[&rate=5.584811147873888E-4]:5.390082530105E-2)[&rate=5.584811147873888E-4]:2.074875267277E-1)[&rate=5.584811147873888E-4]:1.262721947597E-1)[&rate=5.584811147873888E-4]:4.64758671299E-1)[&rate=5.584811147873888E-4]:8.13896471443E-1,126[&rate=5.584811147873888E-4]:1.160065221681E0)[&rate=5.584811147873888E-4]:2.489413936304E-1)[&rate=5.584811147873888E-4]:1.371491119102E-1)[&rate=5.584811147873888E-4]:6.271596018481E-1,((((((((96[&rate=5.584811147873888E-4]:3.838285623026E-1,99[&rate=5.584811147873888E-4]:4.193476879855E-1)[&rate=5.584811147873888E-4]:2.090348188597E-1,((95[&rate=5.584811147873888E-4]:5.264954782928E-1,(100[&rate=5.584811147873888E-4]:2.182605853113E-1,94[&rate=5.584811147873888E-4]:2.182605853113E-1)[&rate=5.584811147873888E-4]:2.235354394295E-1)[&rate=5.584811147873888E-4]:8.019107417317E-2,98[&rate=5.584811147873888E-4]:5.957575907172E-1)[&rate=5.584811147873888E-4]:1.076699263077E-2)[&rate=5.584811147873888E-4]:4.628989799432E-2,147[&rate=5.584811147873888E-4]:5.817762299763E-1)[&rate=5.584811147873888E-4]:9.787141134832E-3,((((((22[&rate=5.584811147873888E-4]:3.303195922547E-1,27[&rate=5.584811147873888E-4]:3.46757948419E-1)[&rate=5.584811147873888E-4]:2.18335303635E-1,(26[&rate=5.584811147873888E-4]:5.247150290737E-1,(7[&rate=5.584811147873888E-4]:2.373544138122E-1,8[&rate=5.584811147873888E-4]:2.373544138122E-1)[&rate=5.584811147873888E-4]:1.80511300193E-1)[&rate=5.584811147873888E-4]:3.489877092559E-2)[&rate=5.584811147873888E-4]:1.155936316323E-1,31[&rate=5.584811147873888E-4]:7.1904304807E-1)[&rate=5.584811147873888E-4]:6.667042055377E-1,2[&rate=5.584811147873888E-4]:1.158349993334E0)[&rate=5.584811147873888E-4]:1.320631962188E0,(97[&rate=5.584811147873888E-4]:4.449882559867E-1,40[&rate=5.584811147873888E-4]:5.160265073529E-1)[&rate=5.584811147873888E-4]:6.229645339141E-3)[&rate=5.584811147873888E-4]:4.920168946992E-3,39[&rate=5.584811147873888E-4]:5.27176321639E-1)[&rate=5.584811147873888E-4]:7.010000291835E-3)[&rate=5.584811147873888E-4]:1.606563415682E-2,(16[&rate=5.584811147873888E-4]:2.374292638471E0,((101[&rate=5.584811147873888E-4]:6.506930791573E-1,(((142[&rate=5.584811147873888E-4]:5.514928796031E-1,((145[&rate=5.584811147873888E-4]:5.466528067259E-2,141[&rate=5.584811147873888E-4]:5.192555464501E-2)[&rate=5.584811147873888E-4]:8.387782308694E-2,144[&rate=5.584811147873888E-4]:1.330636517046E-1)[&rate=5.584811147873888E-4]:4.129497758436E-1)[&rate=5.584811147873888E-4]:9.681543500914E-1,(((((105[&rate=5.584811147873888E-4]:3.378893246696E-1,110[&rate=5.584811147873888E-4]:3.598071328887E-1)[&rate=5.584811147873888E-4]:4.341615721613E-2,117[&rate=5.584811147873888E-4]:4.114424681871E-1)[&rate=5.584811147873888E-4]:1.981078755566E-1,(((17[&rate=5.584811147873888E-4]:4.017247296288E-1,14[&rate=5.584811147873888E-4]:3.633685652452E-1)[&rate=5.584811147873888E-4]:1.094260025915E-1,(4[&rate=5.584811147873888E-4]:1.110825337876E-1,30[&rate=5.584811147873888E-4]:2.836852735137E-1)[&rate=5.584811147873888E-4]:3.041777874738E-1)[&rate=5.584811147873888E-4]:6.664392948031E-2,(9[&rate=5.584811147873888E-4]:4.463309792478E-1,113[&rate=5.584811147873888E-4]:4.545501573299E-1)[&rate=5.584811147873888E-4]:8.488833998702E-2)[&rate=5.584811147873888E-4]:6.73721203992E-2)[&rate=5.584811147873888E-4]:5.048691245687E-1,(((115[&rate=5.584811147873888E-4]:5.742051793117E-1,((109[&rate=5.584811147873888E-4]:3.082508144291E-1,((114[&rate=5.584811147873888E-4]:9.126324757462E-2,112[&rate=5.584811147873888E-4]:1.734550283965E-1)[&rate=5.584811147873888E-4]:1.254693858328E-1,107[&rate=5.584811147873888E-4]:2.770066060102E-1)[&rate=5.584811147873888E-4]:1.206612622712E-2)[&rate=5.584811147873888E-4]:1.062925014349E-1,108[&rate=5.584811147873888E-4]:3.926255076449E-1)[&rate=5.584811147873888E-4]:2.391139182422E-1)[&rate=5.584811147873888E-4]:1.684016855598E-1,(13[&rate=5.584811147873888E-4]:6.014833565058E-1,19[&rate=5.584811147873888E-4]:6.398395208895E-1)[&rate=5.584811147873888E-4]:2.233152891876E-1)[&rate=5.584811147873888E-4]:2.638571193185E-1,(((148[&rate=5.584811147873888E-4]:4.79060968187E-1,143[&rate=5.584811147873888E-4]:4.763212421596E-1)[&rate=5.584811147873888E-4]:3.092903723693E-1,116[&rate=5.584811147873888E-4]:7.499951761726E-1)[&rate=5.584811147873888E-4]:4.496187576849E-2,((106[&rate=5.584811147873888E-4]:1.447954326207E-1,111[&rate=5.584811147873888E-4]:1.612337887851E-1)[&rate=5.584811147873888E-4]:5.255260255042E-1,(139[&rate=5.584811147873888E-4]:6.430490505501E-1,104[&rate=5.584811147873888E-4]:4.512682286324E-1)[&rate=5.584811147873888E-4]:2.190532294926E-1)[&rate=5.584811147873888E-4]:1.849095664189E-1)[&rate=5.584811147873888E-4]:2.115069322489E-1)[&rate=5.584811147873888E-4]:2.302397727302E-2)[&rate=5.584811147873888E-4]:2.002657333762E-1,(((((20[&rate=5.584811147873888E-4]:2.917875939172E-1,25[&rate=5.584811147873888E-4]:3.109656761089E-1)[&rate=5.584811147873888E-4]:8.232824118183E-2,23[&rate=5.584811147873888E-4]:3.823350131811E-1)[&rate=5.584811147873888E-4]:2.475689616428E-1,(140[&rate=5.584811147873888E-4]:4.013789778601E-1,11[&rate=5.584811147873888E-4]:4.205570600519E-1)[&rate=5.584811147873888E-4]:1.244154079228E-1)[&rate=5.584811147873888E-4]:5.250233420992E-1,102[&rate=5.584811147873888E-4]:4.242385416402E-3)[&rate=5.584811147873888E-4]:2.638927457709E-2,((1[&rate=5.584811147873888E-4]:1.125141825372E-1,(28[&rate=5.584811147873888E-4]:7.234306681644E-1,21[&rate=5.584811147873888E-4]:6.987731339179E-1)[&rate=5.584811147873888E-4]:1.753848842358E-1)[&rate=5.584811147873888E-4]:9.695673099346E-3,24[&rate=5.584811147873888E-4]:9.030317734448E-1)[&rate=5.584811147873888E-4]:2.892437221651E-1)[&rate=5.584811147873888E-4]:2.07341212928E-1)[&rate=5.584811147873888E-4]:3.509901430718E-2)[&rate=5.584811147873888E-4]:1.732922550501E-1,(((6[&rate=5.584811147873888E-4]:4.216942756604E-1,(18[&rate=5.584811147873888E-4]:3.92729410808E-1,3[&rate=5.584811147873888E-4]:2.776609176574E-1)[&rate=5.584811147873888E-4]:9.197856348246E-2)[&rate=5.584811147873888E-4]:3.115553439338E-1,(15[&rate=5.584811147873888E-4]:4.345093030603E-1,10[&rate=5.584811147873888E-4]:3.961531386768E-1)[&rate=5.584811147873888E-4]:3.535348370817E-1)[&rate=5.584811147873888E-4]:6.350473013246E-1,((88[&rate=5.584811147873888E-4]:4.380118534924E-2,89[&rate=5.584811147873888E-4]:5.749981548626E-2)[&rate=5.584811147873888E-4]:4.902314255615E-1,((92[&rate=5.584811147873888E-4]:1.206894226715E-1,(91[&rate=5.584811147873888E-4]:2.800844343067E-2,90[&rate=5.584811147873888E-4]:2.800844343067E-2)[&rate=5.584811147873888E-4]:9.268097924079E-2)[&rate=5.584811147873888E-4]:1.032184517461E-1,(87[&rate=5.584811147873888E-4]:2.002019919625E-1,((86[&rate=5.584811147873888E-4]:3.373419594627E-2,83[&rate=5.584811147873888E-4]:3.373419594627E-2)[&rate=5.584811147873888E-4]:9.568057010002E-2,((84[&rate=5.584811147873888E-4]:1.181704620393E-3,93[&rate=5.584811147873888E-4]:1.488033475741E-2)[&rate=5.584811147873888E-4]:5.417955673533E-2,85[&rate=5.584811147873888E-4]:5.536126135572E-2)[&rate=5.584811147873888E-4]:7.405350469056E-2)[&rate=5.584811147873888E-4]:7.078722591621E-2)[&rate=5.584811147873888E-4]:1.000725231804E-2)[&rate=5.584811147873888E-4]:3.238233666302E-1)[&rate=5.584811147873888E-4]:1.321935542885E0)[&rate=5.584811147873888E-4]:1.273822898531E-1)[&rate=5.584811147873888E-4]:2.098083889335E-1)[&rate=5.584811147873888E-4]:5.102281951876E-1,146[&rate=5.584811147873888E-4]:3.079756945861E-1)[&rate=5.584811147873888E-4]:1.010425970026E-1)[&rate=5.584811147873888E-4]:2.614522437339E-1)[&rate=5.584811147873888E-4]:3.943851976689E-1,38[&rate=5.584811147873888E-4]:8.763311428274E-1)[&rate=5.584811147873888E-4]:2.937635678107E-1,(((((45[&rate=5.584811147873888E-4]:5.912297505261E-1,47[&rate=5.584811147873888E-4]:5.994264718375E-1)[&rate=5.584811147873888E-4]:5.929255393679E-2,((((48[&rate=5.584811147873888E-4]:3.601587211539E-1,(42[&rate=5.584811147873888E-4]:1.147196034633E-1,41[&rate=5.584811147873888E-4]:1.092551225891E-1)[&rate=5.584811147873888E-4]:2.071877515704E-1)[&rate=5.584811147873888E-4]:8.399256252034E-2,46[&rate=5.584811147873888E-4]:4.550802454228E-1)[&rate=5.584811147873888E-4]:5.226608244831E-3,43[&rate=5.584811147873888E-4]:4.603068536676E-1)[&rate=5.584811147873888E-4]:8.563974828591E-2,((51[&rate=5.584811147873888E-4]:3.510508914835E-1,44[&rate=5.584811147873888E-4]:3.729088149808E-1)[&rate=5.584811147873888E-4]:1.230219641465E-1,(50[&rate=5.584811147873888E-4]:3.091226587577E-1,49[&rate=5.584811147873888E-4]:3.091226587577E-1)[&rate=5.584811147873888E-4]:1.594857159981E-1)[&rate=5.584811147873888E-4]:4.455134195197E-2)[&rate=5.584811147873888E-4]:1.127724238207E-1)[&rate=5.584811147873888E-4]:2.301716869079E-1,((128[&rate=5.584811147873888E-4]:1.396702703727E0,(118[&rate=5.584811147873888E-4]:7.605610925692E-1,(69[&rate=5.584811147873888E-4]:7.304528198754E-1,(131[&rate=5.584811147873888E-4]:3.277038198541E-1,(130[&rate=5.584811147873888E-4]:2.377233245403E-1,(132[&rate=5.584811147873888E-4]:1.430335304839E-1,129[&rate=5.584811147873888E-4]:1.402938044565E-1)[&rate=5.584811147873888E-4]:9.742952008373E-2)[&rate=5.584811147873888E-4]:8.724076928649E-2)[&rate=5.584811147873888E-4]:2.575435205691E-1)[&rate=5.584811147873888E-4]:4.106717680342E-2)[&rate=5.584811147873888E-4]:7.758676385553E-1)[&rate=5.584811147873888E-4]:1.168688013306E-1,(((62[&rate=5.584811147873888E-4]:4.291895338142E-1,(60[&rate=5.584811147873888E-4]:2.089085221869E-1,64[&rate=5.584811147873888E-4]:3.595934536936E-1)[&rate=5.584811147873888E-4]:2.850018970948E-2)[&rate=5.584811147873888E-4]:1.3234989313E-1,65[&rate=5.584811147873888E-4]:3.697586050264E-1)[&rate=5.584811147873888E-4]:2.612301915553E-1,(61[&rate=5.584811147873888E-4]:1.423027840617E-1,63[&rate=5.584811147873888E-4]:1.012068936507E-1)[&rate=5.584811147873888E-4]:6.804668344377E-1)[&rate=5.584811147873888E-4]:8.305279139557E-1)[&rate=5.584811147873888E-4]:1.405186986042E-1)[&rate=5.584811147873888E-4]:5.979957954232E-2,(35[&rate=5.584811147873888E-4]:1.640518675346E-1,121[&rate=5.584811147873888E-4]:2.290079264795E0)[&rate=5.584811147873888E-4]:2.107079238211E-2)[&rate=5.584811147873888E-4]:2.3421974648E-2,(36[&rate=5.584811147873888E-4]:5.62337473436E-2,127[&rate=5.584811147873888E-4]:2.576781692549E0)[&rate=5.584811147873888E-4]:1.988862296868E-1)[&rate=5.584811147873888E-4]:3.59184629558E-1)[&rate=5.584811147873888E-4]:1.962878960567E-1,(((59[&rate=5.584811147873888E-4]:4.602010948046E-1,(((54[&rate=5.584811147873888E-4]:1.222812775761E-1,37[&rate=5.584811147873888E-4]:1.987840098166E-1)[&rate=5.584811147873888E-4]:6.79958967795E-2,57[&rate=5.584811147873888E-4]:2.31260780913E-1)[&rate=5.584811147873888E-4]:1.548081044891E-1,(58[&rate=5.584811147873888E-4]:3.889786499354E-1,(55[&rate=5.584811147873888E-4]:1.981900288708E-1,56[&rate=5.584811147873888E-4]:1.981900288708E-1)[&rate=5.584811147873888E-4]:1.634662166929E-1)[&rate=5.584811147873888E-4]:1.348367808962E-2)[&rate=5.584811147873888E-4]:7.686444983968E-2)[&rate=5.584811147873888E-4]:3.515463590306E-1,68[&rate=5.584811147873888E-4]:7.625671259662E-1)[&rate=5.584811147873888E-4]:4.312404569477E-1,(((53[&rate=5.584811147873888E-4]:6.887165299381E-1,(52[&rate=5.584811147873888E-4]:5.636656480792E-1,(103[&rate=5.584811147873888E-4]:5.407949864618E-1,(29[&rate=5.584811147873888E-4]:4.746683403515E-1,(5[&rate=5.584811147873888E-4]:1.034050589627E-1,12[&rate=5.584811147873888E-4]:1.417612233462E-1)[&rate=5.584811147873888E-4]:2.260578019369E-1)[&rate=5.584811147873888E-4]:2.990033584391E-1)[&rate=5.584811147873888E-4]:1.687164396178E0)[&rate=5.584811147873888E-4]:1.332476031703E-1)[&rate=5.584811147873888E-4]:6.593776618912E-2,(((73[&rate=5.584811147873888E-4]:6.764358386591E-1,((77[&rate=5.584811147873888E-4]:4.440838174086E-1,(80[&rate=5.584811147873888E-4]:2.158817650508E-1,81[&rate=5.584811147873888E-4]:2.158817650508E-1)[&rate=5.584811147873888E-4]:1.843664359194E-1)[&rate=5.584811147873888E-4]:3.441571641809E-2,(((71[&rate=5.584811147873888E-4]:9.545517181914E-2,79[&rate=5.584811147873888E-4]:1.228524320932E-1)[&rate=5.584811147873888E-4]:1.953194931925E-1,82[&rate=5.584811147873888E-4]:3.263911033677E-1)[&rate=5.584811147873888E-4]:4.217358293008E-2,(78[&rate=5.584811147873888E-4]:1.640049853558E-1,72[&rate=5.584811147873888E-4]:1.420871771365E-1)[&rate=5.584811147873888E-4]:1.9634052286E-1)[&rate=5.584811147873888E-4]:8.25375872548E-2)[&rate=5.584811147873888E-4]:1.924568527777E-1)[&rate=5.584811147873888E-4]:3.373720137663E-1,((76[&rate=5.584811147873888E-4]:3.796514010513E-1,(70[&rate=5.584811147873888E-4]:2.708161032801E-1,74[&rate=5.584811147873888E-4]:3.091722676636E-1)[&rate=5.584811147873888E-4]:7.04791333877E-2)[&rate=5.584811147873888E-4]:1.678187614426E-1,75[&rate=5.584811147873888E-4]:5.474701624938E-1)[&rate=5.584811147873888E-4]:4.663376899316E-1)[&rate=5.584811147873888E-4]:4.192268813598E-1,(133[&rate=5.584811147873888E-4]:6.165709418921E-1,(137[&rate=5.584811147873888E-4]:4.880203471714E-1,134[&rate=5.584811147873888E-4]:4.167874704592E-1)[&rate=5.584811147873888E-4]:1.696464851317E-1)[&rate=5.584811147873888E-4]:8.520802302492E-1)[&rate=5.584811147873888E-4]:6.808262095408E-2)[&rate=5.584811147873888E-4]:4.438910632917E-1,125[&rate=5.584811147873888E-4]:9.881628457577E-1)[&rate=5.584811147873888E-4]:3.72311403823E-1)[&rate=5.584811147873888E-4]:1.179302150378E-1)[&rate=5.584811147873888E-4]:1.621239792057E-1)[&rate=5.584811147873888E-4]:5.642995134037E-2,34[&rate=5.584811147873888E-4]:1.195573920953E-1)[&rate=5.584811147873888E-4]:8.498584523012E-3,32[&rate=5.584811147873888E-4]:1.061381683993E-1)[&rate=5.584811147873888E-4]:1.584717681995E-1,33[&rate=5.584811147873888E-4]:2.700893886535E-1);
tree STATE_73080000 [&joint=-20985.2076556811,lnP=-20985.2076556811] = [&R] (((((((146[&rate=5.675035609550062E-4]:7.566870683678E-1,147[&rate=5.675035609550062E-4]:6.938455383133E-1)[&rate=5.675035609550062E-4]:4.147762562245E-2,(((((99[&rate=5.675035609550062E-4]:3.928195523321E-1,96[&rate=5.675035609550062E-4]:3.573004266492E-1)[&rate=5.675035609550062E-4]:2.380911420214E-1,(95[&rate=5.675035609550062E-4]:4.613101198766E-1,100[&rate=5.675035609550062E-4]:3.766106663245E-1)[&rate=5.675035609550062E-4]:1.586716127284E-1)[&rate=5.675035609550062E-4]:9.724954379396E-3,98[&rate=5.675035609550062E-4]:6.187777252356E-1)[&rate=5.675035609550062E-4]:1.045206312904E-1,(16[&rate=5.675035609550062E-4]:2.478789687936E0,40[&rate=5.675035609550062E-4]:3.932967618184E-1)[&rate=5.675035609550062E-4]:2.015862941612E-1)[&rate=5.675035609550062E-4]:8.9492122896E-3,(((39[&rate=5.675035609550062E-4]:4.325476136837E-1,(101[&rate=5.675035609550062E-4]:1.121465000101E0,((((((92[&rate=5.675035609550062E-4]:8.555938865177E-2,(91[&rate=5.675035609550062E-4]:2.594842745414E-2,90[&rate=5.675035609550062E-4]:2.594842745414E-2)[&rate=5.675035609550062E-4]:5.961096119762E-2)[&rate=5.675035609550062E-4]:5.011984932725E-2,(83[&rate=5.675035609550062E-4]:8.878158083167E-2,((85[&rate=5.675035609550062E-4]:3.591437422951E-2,86[&rate=5.675035609550062E-4]:3.591437422951E-2)[&rate=5.675035609550062E-4]:4.312553393602E-2,(84[&rate=5.675035609550062E-4]:4.690976784977E-2,93[&rate=5.675035609550062E-4]:6.060839798679E-2)[&rate=5.675035609550062E-4]:3.213014031576E-2)[&rate=5.675035609550062E-4]:9.74167266614E-3)[&rate=5.675035609550062E-4]:3.319902701033E-2)[&rate=5.675035609550062E-4]:5.654375754752E-3,87[&rate=5.675035609550062E-4]:1.276349835968E-1)[&rate=5.675035609550062E-4]:4.212223534536E-1,(88[&rate=5.675035609550062E-4]:7.502392394028E-2,89[&rate=5.675035609550062E-4]:8.87225540773E-2)[&rate=5.675035609550062E-4]:4.738334131101E-1)[&rate=5.675035609550062E-4]:1.034870071363E0,(((18[&rate=5.675035609550062E-4]:3.286388333189E-1,3[&rate=5.675035609550062E-4]:2.135703401683E-1)[&rate=5.675035609550062E-4]:2.577786667021E-1,(15[&rate=5.675035609550062E-4]:3.493943921199E-1,10[&rate=5.675035609550062E-4]:3.110382277365E-1)[&rate=5.675035609550062E-4]:2.288039298188E-1)[&rate=5.675035609550062E-4]:1.460383046126E-1,6[&rate=5.675035609550062E-4]:6.694421060035E-1)[&rate=5.675035609550062E-4]:4.266140695334E-1)[&rate=5.675035609550062E-4]:4.640665313784E-1,(((((((117[&rate=5.675035609550062E-4]:4.243076556006E-1,(4[&rate=5.675035609550062E-4]:1.2752566026E-1,30[&rate=5.675035609550062E-4]:3.00128399986E-1)[&rate=5.675035609550062E-4]:2.365080227378E-1)[&rate=5.675035609550062E-4]:1.17032807622E-1,(9[&rate=5.675035609550062E-4]:4.958857062904E-1,113[&rate=5.675035609550062E-4]:5.041048843724E-1)[&rate=5.675035609550062E-4]:3.449585282258E-2)[&rate=5.675035609550062E-4]:1.224552031807E-1,(105[&rate=5.675035609550062E-4]:4.46243002221E-1,110[&rate=5.675035609550062E-4]:4.681608104401E-1)[&rate=5.675035609550062E-4]:1.874156778809E-1)[&rate=5.675035609550062E-4]:5.669278927089E-3,(17[&rate=5.675035609550062E-4]:6.113288908678E-1,14[&rate=5.675035609550062E-4]:5.729727264841E-1)[&rate=5.675035609550062E-4]:9.375249281865E-2)[&rate=5.675035609550062E-4]:5.626368403549E-1,(116[&rate=5.675035609550062E-4]:8.731602995092E-1,((((13[&rate=5.675035609550062E-4]:3.677634816133E-1,19[&rate=5.675035609550062E-4]:4.06119645997E-1)[&rate=5.675035609550062E-4]:1.820273285643E-1,115[&rate=5.675035609550062E-4]:4.675990293557E-1)[&rate=5.675035609550062E-4]:1.096886889393E-1,(108[&rate=5.675035609550062E-4]:4.729581045334E-1,((107[&rate=5.675035609550062E-4]:2.843877142137E-1,(112[&rate=5.675035609550062E-4]:2.961941895859E-1,114[&rate=5.675035609550062E-4]:2.140024087641E-1)[&rate=5.675035609550062E-4]:1.011133284681E-2)[&rate=5.675035609550062E-4]:4.702095954482E-2,109[&rate=5.675035609550062E-4]:3.505867559502E-1)[&rate=5.675035609550062E-4]:1.442891568023E-1)[&rate=5.675035609550062E-4]:1.618638603371E-1)[&rate=5.675035609550062E-4]:2.036657110302E-1,((((106[&rate=5.675035609550062E-4]:1.892521782705E-2,104[&rate=5.675035609550062E-4]:1.892521782705E-2)[&rate=5.675035609550062E-4]:4.673156016829E-1,111[&rate=5.675035609550062E-4]:5.026791756743E-1)[&rate=5.675035609550062E-4]:6.257606830114E-3,139[&rate=5.675035609550062E-4]:6.842792482578E-1)[&rate=5.675035609550062E-4]:1.889162382072E-1,(148[&rate=5.675035609550062E-4]:4.359843348001E-1,143[&rate=5.675035609550062E-4]:4.332446087728E-1)[&rate=5.675035609550062E-4]:2.23512521528E-1)[&rate=5.675035609550062E-4]:1.598127373808E-1)[&rate=5.675035609550062E-4]:9.220687018394E-2)[&rate=5.675035609550062E-4]:2.740099793267E-1)[&rate=5.675035609550062E-4]:1.887454615139E-1,(142[&rate=5.675035609550062E-4]:6.85013537226E-1,(145[&rate=5.675035609550062E-4]:1.875220063739E-1,(141[&rate=5.675035609550062E-4]:1.395179963268E-1,144[&rate=5.675035609550062E-4]:1.367782702994E-1)[&rate=5.675035609550062E-4]:4.526428401952E-2)[&rate=5.675035609550062E-4]:4.974915308521E-1)[&rate=5.675035609550062E-4]:9.056967236719E-1)[&rate=5.675035609550062E-4]:2.819770520714E-2,(((11[&rate=5.675035609550062E-4]:6.513789815066E-1,140[&rate=5.675035609550062E-4]:6.322008993149E-1)[&rate=5.675035609550062E-4]:1.623733296808E-1,(23[&rate=5.675035609550062E-4]:5.892409715731E-1,(25[&rate=5.675035609550062E-4]:5.31076882631E-1,20[&rate=5.675035609550062E-4]:5.118988004393E-1)[&rate=5.675035609550062E-4]:6.912299305174E-2)[&rate=5.675035609550062E-4]:3.094428464635E-1)[&rate=5.675035609550062E-4]:4.975985152963E-1,(102[&rate=5.675035609550062E-4]:2.055923310821E-1,(24[&rate=5.675035609550062E-4]:1.047430064017E0,(1[&rate=5.675035609550062E-4]:1.9966678426E-1,(28[&rate=5.675035609550062E-4]:8.935901284427E-1,21[&rate=5.675035609550062E-4]:8.689325941962E-1)[&rate=5.675035609550062E-4]:9.237802568025E-2)[&rate=5.675035609550062E-4]:6.694136194912E-2)[&rate=5.675035609550062E-4]:3.198061026811E-1)[&rate=5.675035609550062E-4]:4.000507074411E-2)[&rate=5.675035609550062E-4]:1.26735221813E-1)[&rate=5.675035609550062E-4]:1.38475014783E-1)[&rate=5.675035609550062E-4]:6.161368137341E-1)[&rate=5.675035609550062E-4]:2.842467725762E-1)[&rate=5.675035609550062E-4]:2.560239886023E-2,97[&rate=5.675035609550062E-4]:3.871117611777E-1)[&rate=5.675035609550062E-4]:4.52265113403E-2,((((((7[&rate=5.675035609550062E-4]:2.919195437566E-1,8[&rate=5.675035609550062E-4]:2.919195437566E-1)[&rate=5.675035609550062E-4]:3.18888969851E-1,26[&rate=5.675035609550062E-4]:7.176578286762E-1)[&rate=5.675035609550062E-4]:4.338562403121E-2,31[&rate=5.675035609550062E-4]:8.048790691458E-1)[&rate=5.675035609550062E-4]:8.064716603892E-2,(22[&rate=5.675035609550062E-4]:6.103539234238E-1,27[&rate=5.675035609550062E-4]:6.267922795882E-1)[&rate=5.675035609550062E-4]:2.203777912128E-1)[&rate=5.675035609550062E-4]:6.497879398216E-2,2[&rate=5.675035609550062E-4]:7.231077688928E-1)[&rate=5.675035609550062E-4]:1.594640565621E0,94[&rate=5.675035609550062E-4]:4.156673404269E-1)[&rate=5.675035609550062E-4]:1.423539922003E-1)[&rate=5.675035609550062E-4]:1.00455744385E-1)[&rate=5.675035609550062E-4]:7.411384648611E-2)[&rate=5.675035609550062E-4]:7.024383669394E-2,38[&rate=5.675035609550062E-4]:6.798839405203E-1)[&rate=5.675035609550062E-4]:7.088118221654E-1,(((35[&rate=5.675035609550062E-4]:9.675841649987E-2,127[&rate=5.675035609550062E-4]:2.663881704171E0)[&rate=5.675035609550062E-4]:8.336507120843E-2,36[&rate=5.675035609550062E-4]:2.266988301741E-1)[&rate=5.675035609550062E-4]:1.449102167696E-1,((((118[&rate=5.675035609550062E-4]:6.384583463505E-1,69[&rate=5.675035609550062E-4]:6.494172504602E-1)[&rate=5.675035609550062E-4]:1.598256519157E-1,(131[&rate=5.675035609550062E-4]:2.783459240897E-1,((132[&rate=5.675035609550062E-4]:1.140101748774E-1,130[&rate=5.675035609550062E-4]:1.1127044885E-1)[&rate=5.675035609550062E-4]:2.198545004254E-2,129[&rate=5.675035609550062E-4]:1.332558988925E-1)[&rate=5.675035609550062E-4]:1.423502991698E-1)[&rate=5.675035609550062E-4]:3.85691498834E-1)[&rate=5.675035609550062E-4]:1.076607196675E0,(((((64[&rate=5.675035609550062E-4]:3.29858760541E-1,62[&rate=5.675035609550062E-4]:3.709546509521E-1)[&rate=5.675035609550062E-4]:4.488067421004E-2,(60[&rate=5.675035609550062E-4]:1.642520151592E-1,65[&rate=5.675035609550062E-4]:1.642520151592E-1)[&rate=5.675035609550062E-4]:5.980248808523E-2)[&rate=5.675035609550062E-4]:2.35897921635E-1,(61[&rate=5.675035609550062E-4]:7.096118280954E-2,63[&rate=5.675035609550062E-4]:2.986529239849E-2)[&rate=5.675035609550062E-4]:5.807720639876E-1)[&rate=5.675035609550062E-4]:8.384926034501E-1,128[&rate=5.675035609550062E-4]:1.35049982285E0)[&rate=5.675035609550062E-4]:3.770235794372E-1,(45[&rate=5.675035609550062E-4]:6.681174667268E-1,((((46[&rate=5.675035609550062E-4]:3.09231188313E-1,(((41[&rate=5.675035609550062E-4]:1.288110948768E-1,42[&rate=5.675035609550062E-4]:1.342755757511E-1)[&rate=5.675035609550062E-4]:9.370740485604E-2,48[&rate=5.675035609550062E-4]:2.662343467273E-1)[&rate=5.675035609550062E-4]:3.144236847256E-2,43[&rate=5.675035609550062E-4]:3.086056769484E-1)[&rate=5.675035609550062E-4]:6.25511364607E-4)[&rate=5.675035609550062E-4]:1.135560789928E-1,(50[&rate=5.675035609550062E-4]:3.623605667121E-1,49[&rate=5.675035609550062E-4]:3.623605667121E-1)[&rate=5.675035609550062E-4]:2.763981534792E-2)[&rate=5.675035609550062E-4]:9.804873222591E-3,(47[&rate=5.675035609550062E-4]:2.188711697501E-1,44[&rate=5.675035609550062E-4]:2.134066888758E-1)[&rate=5.675035609550062E-4]:2.137209707783E-1)[&rate=5.675035609550062E-4]:2.288526864812E-2,51[&rate=5.675035609550062E-4]:4.28155004805E-1)[&rate=5.675035609550062E-4]:2.208367788617E-1)[&rate=5.675035609550062E-4]:2.86009723269E-1)[&rate=5.675035609550062E-4]:7.641765256966E-3)[&rate=5.675035609550062E-4]:1.015367098154E-1,121[&rate=5.675035609550062E-4]:2.433962151332E0)[&rate=5.675035609550062E-4]:1.709895040612E-2)[&rate=5.675035609550062E-4]:4.612966116923E-1)[&rate=5.675035609550062E-4]:1.154444744835E-1,32[&rate=5.675035609550062E-4]:1.684328380453E-2)[&rate=5.675035609550062E-4]:6.000731189993E-2,(((((((54[&rate=5.675035609550062E-4]:1.721789603165E-1,37[&rate=5.675035609550062E-4]:2.486816925569E-1)[&rate=5.675035609550062E-4]:1.095916379299E-2,59[&rate=5.675035609550062E-4]:2.213894902297E-1)[&rate=5.675035609550062E-4]:2.164154151001E-2,58[&rate=5.675035609550062E-4]:2.621567147998E-1)[&rate=5.675035609550062E-4]:1.432008009177E-1,(55[&rate=5.675035609550062E-4]:1.727305341706E-1,56[&rate=5.675035609550062E-4]:1.727305341706E-1)[&rate=5.675035609550062E-4]:2.053045771752E-1)[&rate=5.675035609550062E-4]:1.10004049159E-1,57[&rate=5.675035609550062E-4]:4.989681222535E-1)[&rate=5.675035609550062E-4]:3.790253080917E-1,68[&rate=5.675035609550062E-4]:8.260808620391E-1)[&rate=5.675035609550062E-4]:4.260935769032E-1,((((52[&rate=5.675035609550062E-4]:7.496105193369E-1,(134[&rate=5.675035609550062E-4]:5.27636624834E-1,(137[&rate=5.675035609550062E-4]:4.703799237175E-1,133[&rate=5.675035609550062E-4]:4.292840333065E-1)[&rate=5.675035609550062E-4]:1.284895778287E-1)[&rate=5.675035609550062E-4]:9.657196838586E-1)[&rate=5.675035609550062E-4]:1.786390119048E-2,(103[&rate=5.675035609550062E-4]:5.709534091087E-1,(29[&rate=5.675035609550062E-4]:6.165676009015E-1,(5[&rate=5.675035609550062E-4]:2.832384066519E-1,12[&rate=5.675035609550062E-4]:3.215945710353E-1)[&rate=5.675035609550062E-4]:1.881237147976E-1)[&rate=5.675035609550062E-4]:1.872625205361E-1)[&rate=5.675035609550062E-4]:1.86081474598E0)[&rate=5.675035609550062E-4]:1.303899442376E-1,(((((71[&rate=5.675035609550062E-4]:3.622729476369E-1,73[&rate=5.675035609550062E-4]:4.307660983217E-1)[&rate=5.675035609550062E-4]:2.608332322865E-2,((80[&rate=5.675035609550062E-4]:1.538174609393E-1,81[&rate=5.675035609550062E-4]:1.538174609393E-1)[&rate=5.675035609550062E-4]:2.406663710243E-1,(((78[&rate=5.675035609550062E-4]:1.473716807061E-1,82[&rate=5.675035609550062E-4]:1.555908587881E-1)[&rate=5.675035609550062E-4]:8.343093370922E-3,72[&rate=5.675035609550062E-4]:1.337969658577E-1)[&rate=5.675035609550062E-4]:1.707391591196E-1,79[&rate=5.675035609550062E-4]:3.264539331966E-1)[&rate=5.675035609550062E-4]:7.624907684933E-2)[&rate=5.675035609550062E-4]:1.305052109361E-2)[&rate=5.675035609550062E-4]:2.619299685971E-2,77[&rate=5.675035609550062E-4]:4.775629663553E-1)[&rate=5.675035609550062E-4]:1.312936087583E-1,(((70[&rate=5.675035609550062E-4]:2.130426058424E-1,74[&rate=5.675035609550062E-4]:2.513987702259E-1)[&rate=5.675035609550062E-4]:2.156339607693E-1,76[&rate=5.675035609550062E-4]:4.670327309952E-1)[&rate=5.675035609550062E-4]:1.575880870857E-2,75[&rate=5.675035609550062E-4]:4.827915397038E-1)[&rate=5.675035609550062E-4]:1.315444874646E-1)[&rate=5.675035609550062E-4]:8.633750609045E-1,53[&rate=5.675035609550062E-4]:7.312480294608E-1)[&rate=5.675035609550062E-4]:1.584196139928E-1)[&rate=5.675035609550062E-4]:3.383925799376E-1,125[&rate=5.675035609550062E-4]:1.01767770973E0)[&rate=5.675035609550062E-4]:4.011633958791E-1)[&rate=5.675035609550062E-4]:2.573283013836E-1)[&rate=5.675035609550062E-4]:7.797317397767E-2,((34[&rate=5.675035609550062E-4]:1.354879905105E-2,((66[&rate=5.675035609550062E-4]:3.551105973834E-1,(((120[&rate=5.675035609550062E-4]:1.376513792851E0,126[&rate=5.675035609550062E-4]:6.867016811659E-1)[&rate=5.675035609550062E-4]:3.333511743165E-1,(135[&rate=5.675035609550062E-4]:5.524586104538E-1,(138[&rate=5.675035609550062E-4]:1.748250059879E-1,136[&rate=5.675035609550062E-4]:4.331815667271E-2)[&rate=5.675035609550062E-4]:5.776336044659E-1)[&rate=5.675035609550062E-4]:9.05351562193E-1)[&rate=5.675035609550062E-4]:2.049976578611E-1,119[&rate=5.675035609550062E-4]:2.010753035987E0)[&rate=5.675035609550062E-4]:3.77234273725E-1)[&rate=5.675035609550062E-4]:6.525469517228E-2,(67[&rate=5.675035609550062E-4]:7.40936625268E-2,(122[&rate=5.675035609550062E-4]:2.952106647141E-1,(124[&rate=5.675035609550062E-4]:3.939486070667E-2,123[&rate=5.675035609550062E-4]:4.21271011438E-2)[&rate=5.675035609550062E-4]:2.530835635703E-1)[&rate=5.675035609550062E-4]:2.801555481533E-1)[&rate=5.675035609550062E-4]:3.462716300289E-1)[&rate=5.675035609550062E-4]:4.561972051254E-1)[&rate=5.675035609550062E-4]:1.295368244086E-1,33[&rate=5.675035609550062E-4]:1.266472672953E-1)[&rate=5.675035609550062E-4]:3.365595444153E-2);
tree STATE_73170000 [&joint=-20963.328781847293,lnP=-20963.328781847293] = [&R] (((33[&rate=5.924556888060376E-4]:8.184677286514E-2,(((((((147[&rate=5.924556888060376E-4]:4.0868957007E-1,16[&rate=5.924556888060376E-4]:2.436805447007E0)[&rate=5.924556888060376E-4]:1.888683027313E-2,94[&rate=5.924556888060376E-4]:4.248441599058E-1)[&rate=5.924556888060376E-4]:3.626712873446E-2,40[&rate=5.924556888060376E-4]:4.064664798973E-1)[&rate=5.924556888060376E-4]:1.241500438793E-1,(((39[&rate=5.924556888060376E-4]:3.528022467405E-1,(101[&rate=5.924556888060376E-4]:5.610524407611E-1,(((((83[&rate=5.924556888060376E-4]:1.131740470169E-1,85[&rate=5.924556888060376E-4]:1.131740470169E-1)[&rate=5.924556888060376E-4]:1.587237920991E-1,(88[&rate=5.924556888060376E-4]:1.006553305311E-1,89[&rate=5.924556888060376E-4]:1.143539606681E-1)[&rate=5.924556888060376E-4]:1.712425085849E-1)[&rate=5.924556888060376E-4]:9.733325035027E-2,(((93[&rate=5.924556888060376E-4]:9.172250335384E-2,84[&rate=5.924556888060376E-4]:7.802387321683E-2)[&rate=5.924556888060376E-4]:2.640133858557E-2,86[&rate=5.924556888060376E-4]:1.044252118024E-1)[&rate=5.924556888060376E-4]:1.257448494457E-1,((92[&rate=5.924556888060376E-4]:1.078786452883E-1,(91[&rate=5.924556888060376E-4]:3.604565412543E-2,90[&rate=5.924556888060376E-4]:3.604565412543E-2)[&rate=5.924556888060376E-4]:7.183299116287E-2)[&rate=5.924556888060376E-4]:5.490674390386E-2,87[&rate=5.924556888060376E-4]:1.490867590551E-1)[&rate=5.924556888060376E-4]:8.108330219295E-2)[&rate=5.924556888060376E-4]:1.390610282182E-1)[&rate=5.924556888060376E-4]:1.075340164245E0,((3[&rate=5.924556888060376E-4]:3.29442380991E-1,18[&rate=5.924556888060376E-4]:4.445108741416E-1)[&rate=5.924556888060376E-4]:5.209576430919E-1,(6[&rate=5.924556888060376E-4]:7.377659004293E-1,(15[&rate=5.924556888060376E-4]:4.33281106745E-1,10[&rate=5.924556888060376E-4]:3.949249423615E-1)[&rate=5.924556888060376E-4]:3.592793142322E-1)[&rate=5.924556888060376E-4]:1.64688918174E-1)[&rate=5.924556888060376E-4]:5.444520223088E-2)[&rate=5.924556888060376E-4]:3.999246864055E-1,((((((4[&rate=5.924556888060376E-4]:1.740076300458E-1,30[&rate=5.924556888060376E-4]:3.466103697718E-1)[&rate=5.924556888060376E-4]:2.692043803538E-1,9[&rate=5.924556888060376E-4]:4.925270788927E-1)[&rate=5.924556888060376E-4]:4.193870125758E-1,((17[&rate=5.924556888060376E-4]:5.910506353218E-1,14[&rate=5.924556888060376E-4]:5.526944709381E-1)[&rate=5.924556888060376E-4]:2.871343482905E-1,(((105[&rate=5.924556888060376E-4]:3.801393133217E-1,117[&rate=5.924556888060376E-4]:4.102762996231E-1)[&rate=5.924556888060376E-4]:4.300876814179E-4,110[&rate=5.924556888060376E-4]:4.024872092222E-1)[&rate=5.924556888060376E-4]:1.283215757294E-1,113[&rate=5.924556888060376E-4]:5.362882370063E-1)[&rate=5.924556888060376E-4]:3.035405822223E-1)[&rate=5.924556888060376E-4]:8.030445032196E-2)[&rate=5.924556888060376E-4]:9.980999745328E-2,(((148[&rate=5.924556888060376E-4]:3.339697130684E-1,143[&rate=5.924556888060376E-4]:3.31229987041E-1)[&rate=5.924556888060376E-4]:4.970487253337E-1,((104[&rate=5.924556888060376E-4]:1.407879154118E-1,111[&rate=5.924556888060376E-4]:1.572262715761E-1)[&rate=5.924556888060376E-4]:2.455632811227E-1,(106[&rate=5.924556888060376E-4]:3.057509019411E-1,139[&rate=5.924556888060376E-4]:4.975317238589E-1)[&rate=5.924556888060376E-4]:8.060029459336E-2)[&rate=5.924556888060376E-4]:4.665850500867E-1)[&rate=5.924556888060376E-4]:4.60278076028E-2,(116[&rate=5.924556888060376E-4]:8.300306937163E-1,(((108[&rate=5.924556888060376E-4]:6.102822572145E-1,(107[&rate=5.924556888060376E-4]:4.114110842772E-1,((112[&rate=5.924556888060376E-4]:3.020736866297E-1,114[&rate=5.924556888060376E-4]:2.198819058079E-1)[&rate=5.924556888060376E-4]:8.666421355794E-2,109[&rate=5.924556888060376E-4]:3.859981741603E-1)[&rate=5.924556888060376E-4]:4.459099230862E-2)[&rate=5.924556888060376E-4]:2.016108989646E-1)[&rate=5.924556888060376E-4]:2.601609728421E-1,115[&rate=5.924556888060376E-4]:8.129089834811E-1)[&rate=5.924556888060376E-4]:4.231650179493E-3,(13[&rate=5.924556888060376E-4]:2.24962237778E-1,19[&rate=5.924556888060376E-4]:2.633184021617E-1)[&rate=5.924556888060376E-4]:6.743701767045E-1)[&rate=5.924556888060376E-4]:1.289006005564E-2)[&rate=5.924556888060376E-4]:8.659387904977E-3)[&rate=5.924556888060376E-4]:9.906140456076E-2)[&rate=5.924556888060376E-4]:1.311996706538E-1,(142[&rate=5.924556888060376E-4]:4.501357348196E-1,((144[&rate=5.924556888060376E-4]:1.591127521709E-1,141[&rate=5.924556888060376E-4]:1.618524781983E-1)[&rate=5.924556888060376E-4]:1.43280462175E-2,145[&rate=5.924556888060376E-4]:1.789202504433E-1)[&rate=5.924556888060376E-4]:2.712154843763E-1)[&rate=5.924556888060376E-4]:8.736099425643E-1)[&rate=5.924556888060376E-4]:7.772835217547E-2,((((25[&rate=5.924556888060376E-4]:4.825670096293E-1,23[&rate=5.924556888060376E-4]:4.716081055196E-1)[&rate=5.924556888060376E-4]:5.06187050351E-2,((140[&rate=5.924556888060376E-4]:2.929194498471E-1,11[&rate=5.924556888060376E-4]:3.120975320388E-1)[&rate=5.924556888060376E-4]:5.399745028997E-2,20[&rate=5.924556888060376E-4]:4.428073110959E-1)[&rate=5.924556888060376E-4]:7.120032137671E-2)[&rate=5.924556888060376E-4]:5.73268750251E-1,((28[&rate=5.924556888060376E-4]:5.167121637863E-1,21[&rate=5.924556888060376E-4]:4.920546295399E-1)[&rate=5.924556888060376E-4]:3.603547681895E-1,(1[&rate=5.924556888060376E-4]:7.330544313566E-2,24[&rate=5.924556888060376E-4]:8.541273609439E-1)[&rate=5.924556888060376E-4]:1.746011897719E-2)[&rate=5.924556888060376E-4]:2.348669849943E-1)[&rate=5.924556888060376E-4]:5.974182386518E-2,102[&rate=5.924556888060376E-4]:4.552453164209E-3)[&rate=5.924556888060376E-4]:1.503462339293E-1)[&rate=5.924556888060376E-4]:1.52610951653E-1)[&rate=5.924556888060376E-4]:2.590222540695E-1)[&rate=5.924556888060376E-4]:7.649139649731E-1)[&rate=5.924556888060376E-4]:4.038452008543E-2,(146[&rate=5.924556888060376E-4]:4.97939360304E-1,((((7[&rate=5.924556888060376E-4]:1.060894928059E-1,8[&rate=5.924556888060376E-4]:1.060894928059E-1)[&rate=5.924556888060376E-4]:6.225965299066E-1,26[&rate=5.924556888060376E-4]:8.355353377811E-1)[&rate=5.924556888060376E-4]:1.581200755038E-1,((22[&rate=5.924556888060376E-4]:3.893536823942E-1,27[&rate=5.924556888060376E-4]:4.057920385585E-1)[&rate=5.924556888060376E-4]:4.71522364671E-1,(2[&rate=5.924556888060376E-4]:4.89455993106E-1,31[&rate=5.924556888060376E-4]:7.168532533801E-1)[&rate=5.924556888060376E-4]:1.988173142332E-1)[&rate=5.924556888060376E-4]:1.218204621101E-1)[&rate=5.924556888060376E-4]:1.504568132962E0,97[&rate=5.924556888060376E-4]:2.86897848216E-1)[&rate=5.924556888060376E-4]:1.978468148692E-2)[&rate=5.924556888060376E-4]:1.546598575686E-2)[&rate=5.924556888060376E-4]:1.334312139368E-1,((98[&rate=5.924556888060376E-4]:5.359410922071E-1,(95[&rate=5.924556888060376E-4]:4.806531137123E-1,100[&rate=5.924556888060376E-4]:3.959536601602E-1)[&rate=5.924556888060376E-4]:6.62169402436E-2)[&rate=5.924556888060376E-4]:5.325498867793E-2,(99[&rate=5.924556888060376E-4]:4.880799170441E-1,96[&rate=5.924556888060376E-4]:4.525607913613E-1)[&rate=5.924556888060376E-4]:1.229740873382E-1)[&rate=5.924556888060376E-4]:6.583720042396E-2)[&rate=5.924556888060376E-4]:3.998543013864E-3)[&rate=5.924556888060376E-4]:5.51236938194E-1,38[&rate=5.924556888060376E-4]:1.013547451041E0)[&rate=5.924556888060376E-4]:6.581886125168E-2,((35[&rate=5.924556888060376E-4]:5.667546576112E-2,((121[&rate=5.924556888060376E-4]:2.052860630568E0,127[&rate=5.924556888060376E-4]:2.493956520979E0)[&rate=5.924556888060376E-4]:1.053096655789E-1,36[&rate=5.924556888060376E-4]:7.871824135268E-2)[&rate=5.924556888060376E-4]:2.45325668742E-2)[&rate=5.924556888060376E-4]:1.115157467572E-2,((45[&rate=5.924556888060376E-4]:6.269785067078E-1,((((49[&rate=5.924556888060376E-4]:2.867642325059E-1,50[&rate=5.924556888060376E-4]:2.867642325059E-1)[&rate=5.924556888060376E-4]:1.353724965388E-1,44[&rate=5.924556888060376E-4]:4.494591334162E-1)[&rate=5.924556888060376E-4]:3.528082351654E-2,(51[&rate=5.924556888060376E-4]:4.38287752213E-1,47[&rate=5.924556888060376E-4]:4.656101565845E-1)[&rate=5.924556888060376E-4]:2.459428122251E-2)[&rate=5.924556888060376E-4]:6.053411557206E-2,((((42[&rate=5.924556888060376E-4]:3.154045367706E-1,48[&rate=5.924556888060376E-4]:3.536559028909E-1)[&rate=5.924556888060376E-4]:3.470165168565E-2,41[&rate=5.924556888060376E-4]:3.44641707582E-1)[&rate=5.924556888060376E-4]:4.672526542245E-2,46[&rate=5.924556888060376E-4]:4.460117817475E-1)[&rate=5.924556888060376E-4]:2.615508517652E-2,43[&rate=5.924556888060376E-4]:4.72166866924E-1)[&rate=5.924556888060376E-4]:7.85716864551E-2)[&rate=5.924556888060376E-4]:8.443667464006E-2)[&rate=5.924556888060376E-4]:6.666549400022E-2,((128[&rate=5.924556888060376E-4]:1.210036014922E0,((65[&rate=5.924556888060376E-4]:1.690336996743E-1,(62[&rate=5.924556888060376E-4]:2.651348818438E-1,(60[&rate=5.924556888060376E-4]:1.926216521881E-2,64[&rate=5.924556888060376E-4]:1.699470967255E-1)[&rate=5.924556888060376E-4]:5.409189470721E-2)[&rate=5.924556888060376E-4]:9.567963974826E-2)[&rate=5.924556888060376E-4]:1.972554428956E-1,(61[&rate=5.924556888060376E-4]:2.675539044459E-1,63[&rate=5.924556888060376E-4]:2.264580140348E-1)[&rate=5.924556888060376E-4]:2.905160600417E-1)[&rate=5.924556888060376E-4]:7.916920778322E-1)[&rate=5.924556888060376E-4]:2.852990777859E-2,(69[&rate=5.924556888060376E-4]:6.795300963024E-1,(118[&rate=5.924556888060376E-4]:6.629249874015E-1,(132[&rate=5.924556888060376E-4]:8.66284976009E-2,(129[&rate=5.924556888060376E-4]:5.762942604842E-2,(131[&rate=5.924556888060376E-4]:3.710166032725E-2,130[&rate=5.924556888060376E-4]:3.43619342999E-2)[&rate=5.924556888060376E-4]:2.326749174852E-2)[&rate=5.924556888060376E-4]:2.625934552513E-2)[&rate=5.924556888060376E-4]:4.420499144581E-1)[&rate=5.924556888060376E-4]:5.64620479126E-3)[&rate=5.924556888060376E-4]:7.097207579056E-1)[&rate=5.924556888060376E-4]:2.284742902982E-1)[&rate=5.924556888060376E-4]:1.295539507252E-1)[&rate=5.924556888060376E-4]:4.091738253408E-1)[&rate=5.924556888060376E-4]:1.130601947226E-1,(((((57[&rate=5.924556888060376E-4]:3.027944712353E-1,(58[&rate=5.924556888060376E-4]:3.116146544346E-1,(54[&rate=5.924556888060376E-4]:2.259716026393E-1,37[&rate=5.924556888060376E-4]:3.024743348797E-1)[&rate=5.924556888060376E-4]:2.826600261497E-2)[&rate=5.924556888060376E-4]:7.573259423722E-3)[&rate=5.924556888060376E-4]:2.528867293997E-2,(56[&rate=5.924556888060376E-4]:1.82309535869E-1,55[&rate=5.924556888060376E-4]:1.82309535869E-1)[&rate=5.924556888060376E-4]:1.348446465575E-1)[&rate=5.924556888060376E-4]:2.294117219631E-2,59[&rate=5.924556888060376E-4]:3.482920759345E-1)[&rate=5.924556888060376E-4]:2.641437452523E-1,68[&rate=5.924556888060376E-4]:5.632554933178E-1)[&rate=5.924556888060376E-4]:4.627004899525E-1,(((((103[&rate=5.924556888060376E-4]:5.091552193897E-1,(29[&rate=5.924556888060376E-4]:4.4994811029E-1,(5[&rate=5.924556888060376E-4]:7.865693619852E-2,12[&rate=5.924556888060376E-4]:1.17013100582E-1)[&rate=5.924556888060376E-4]:2.260856946395E-1)[&rate=5.924556888060376E-4]:2.920838214285E-1)[&rate=5.924556888060376E-4]:1.648495591943E0,(133[&rate=5.924556888060376E-4]:2.792871383395E-1,(137[&rate=5.924556888060376E-4]:2.965128399983E-1,134[&rate=5.924556888060376E-4]:2.252799632861E-1)[&rate=5.924556888060376E-4]:2.387018875221E-2)[&rate=5.924556888060376E-4]:9.879527140889E-1)[&rate=5.924556888060376E-4]:3.28225766521E-2,52[&rate=5.924556888060376E-4]:5.261796534236E-1)[&rate=5.924556888060376E-4]:1.072571724808E-1,((((81[&rate=5.924556888060376E-4]:2.564003795622E-1,80[&rate=5.924556888060376E-4]:2.564003795622E-1)[&rate=5.924556888060376E-4]:2.137651086862E-1,(((72[&rate=5.924556888060376E-4]:1.339257003554E-2,78[&rate=5.924556888060376E-4]:3.531037825485E-2)[&rate=5.924556888060376E-4]:2.074274234652E-1,((71[&rate=5.924556888060376E-4]:9.118651322833E-2,79[&rate=5.924556888060376E-4]:1.185837735024E-1)[&rate=5.924556888060376E-4]:6.551246267922E-3,82[&rate=5.924556888060376E-4]:1.333541978524E-1)[&rate=5.924556888060376E-4]:1.176027819498E-1)[&rate=5.924556888060376E-4]:1.530124435353E-1,(77[&rate=5.924556888060376E-4]:2.902575852996E-1,73[&rate=5.924556888060376E-4]:2.957370373543E-1)[&rate=5.924556888060376E-4]:1.411090983119E-1)[&rate=5.924556888060376E-4]:8.263442107532E-2)[&rate=5.924556888060376E-4]:2.622834964568E-1,(75[&rate=5.924556888060376E-4]:6.209690378798E-1,((74[&rate=5.924556888060376E-4]:4.319395711458E-1,76[&rate=5.924556888060376E-4]:4.319395711458E-1)[&rate=5.924556888060376E-4]:1.507540791035E-1,70[&rate=5.924556888060376E-4]:5.443374858659E-1)[&rate=5.924556888060376E-4]:3.827538763045E-2)[&rate=5.924556888060376E-4]:1.607950153184E-1)[&rate=5.924556888060376E-4]:5.830841534667E-1,53[&rate=5.924556888060376E-4]:6.183851480528E-1)[&rate=5.924556888060376E-4]:6.854956540209E-3)[&rate=5.924556888060376E-4]:6.12378233199E-1,125[&rate=5.924556888060376E-4]:1.027235824131E0)[&rate=5.924556888060376E-4]:1.653868258063E-1)[&rate=5.924556888060376E-4]:1.118257150022E-1)[&rate=5.924556888060376E-4]:3.712377671593E-1)[&rate=5.924556888060376E-4]:6.763192901538E-4,(32[&rate=5.924556888060376E-4]:5.458498770849E-2,34[&rate=5.924556888060376E-4]:7.650279592758E-2)[&rate=5.924556888060376E-4]:2.245865239209E-2)[&rate=5.924556888060376E-4]:2.038563441989E-2,(((67[&rate=5.924556888060376E-4]:4.457785133402E-1,((124[&rate=5.924556888060376E-4]:2.732680333242E-1,123[&rate=5.924556888060376E-4]:2.760002737613E-1)[&rate=5.924556888060376E-4]:2.380789574946E-1,122[&rate=5.924556888060376E-4]:5.140792312559E-1)[&rate=5.924556888060376E-4]:4.329718324249E-1)[&rate=5.924556888060376E-4]:9.266524011798E-2,66[&rate=5.924556888060376E-4]:5.384437534581E-1)[&rate=5.924556888060376E-4]:5.283662072997E-4,(126[&rate=5.924556888060376E-4]:1.129300821983E0,((119[&rate=5.924556888060376E-4]:1.710844227134E0,120[&rate=5.924556888060376E-4]:1.614953816176E0)[&rate=5.924556888060376E-4]:4.066979548192E-2,((138[&rate=5.924556888060376E-4]:1.950523182826E-1,136[&rate=5.924556888060376E-4]:6.35454689674E-2)[&rate=5.924556888060376E-4]:4.683031095574E-1,135[&rate=5.924556888060376E-4]:4.6335542784E-1)[&rate=5.924556888060376E-4]:9.40213389297E-1)[&rate=5.924556888060376E-4]:1.634893220107E-1)[&rate=5.924556888060376E-4]:6.568454873671E-1)[&rate=5.924556888060376E-4]:4.433886617042E-1);
tree STATE_73260000 [&joint=-20969.66692171196,lnP=-20969.66692171196] = [&R] ((32[&rate=5.520474978566045E-4]:9.922997780917E-3,((34[&rate=5.520474978566045E-4]:1.39318772117E-2,((((((52[&rate=5.520474978566045E-4]:6.989544211066E-1,(103[&rate=5.520474978566045E-4]:6.177461370661E-1,(29[&rate=5.520474978566045E-4]:7.431956986621E-1,(5[&rate=5.520474978566045E-4]:2.137275141115E-1,12[&rate=5.520474978566045E-4]:2.52083678495E-1)[&rate=5.520474978566045E-4]:3.842627050986E-1)[&rate=5.520474978566045E-4]:1.074271507328E-1)[&rate=5.520474978566045E-4]:1.745502018601E0)[&rate=5.520474978566045E-4]:1.237609433311E-1,(137[&rate=5.520474978566045E-4]:8.756606461431E-1,(133[&rate=5.520474978566045E-4]:8.125818052871E-1,134[&rate=5.520474978566045E-4]:7.82444818986E-1)[&rate=5.520474978566045E-4]:2.198295044494E-2)[&rate=5.520474978566045E-4]:7.620333843624E-1)[&rate=5.520474978566045E-4]:1.176985213065E-2,(53[&rate=5.520474978566045E-4]:7.048169824419E-1,((((81[&rate=5.520474978566045E-4]:5.50700811924E-2,80[&rate=5.520474978566045E-4]:5.50700811924E-2)[&rate=5.520474978566045E-4]:4.914078690498E-1,82[&rate=5.520474978566045E-4]:5.629163064066E-1)[&rate=5.520474978566045E-4]:3.680139111378E-3,(((79[&rate=5.520474978566045E-4]:1.382673414127E-1,(78[&rate=5.520474978566045E-4]:3.334445365206E-2,72[&rate=5.520474978566045E-4]:1.142664543274E-2)[&rate=5.520474978566045E-4]:1.049228877606E-1)[&rate=5.520474978566045E-4]:2.228686508973E-1,73[&rate=5.520474978566045E-4]:4.022318827208E-1)[&rate=5.520474978566045E-4]:1.678888444967E-3,(71[&rate=5.520474978566045E-4]:2.164402228068E-1,77[&rate=5.520474978566045E-4]:2.794539214369E-1)[&rate=5.520474978566045E-4]:1.189773976741E-1)[&rate=5.520474978566045E-4]:1.95562386681E-1)[&rate=5.520474978566045E-4]:2.137440084267E-1,(((76[&rate=5.520474978566045E-4]:3.648443784639E-1,74[&rate=5.520474978566045E-4]:3.648443784639E-1)[&rate=5.520474978566045E-4]:6.25856226361E-3,70[&rate=5.520474978566045E-4]:3.32746776344E-1)[&rate=5.520474978566045E-4]:6.327017529868E-2,75[&rate=5.520474978566045E-4]:4.343731160261E-1)[&rate=5.520474978566045E-4]:3.788440502473E-1)[&rate=5.520474978566045E-4]:6.380628747805E-1)[&rate=5.520474978566045E-4]:1.214715128151E-1)[&rate=5.520474978566045E-4]:3.45145626045E-1,125[&rate=5.520474978566045E-4]:9.610516076408E-1)[&rate=5.520474978566045E-4]:3.826495771895E-1,(((((55[&rate=5.520474978566045E-4]:3.707995742038E-1,56[&rate=5.520474978566045E-4]:3.707995742038E-1)[&rate=5.520474978566045E-4]:9.350547938045E-2,(37[&rate=5.520474978566045E-4]:3.89305960429E-1,57[&rate=5.520474978566045E-4]:3.537868347459E-1)[&rate=5.520474978566045E-4]:1.21447180587E-1)[&rate=5.520474978566045E-4]:2.103767161929E-2,59[&rate=5.520474978566045E-4]:4.935394465151E-1)[&rate=5.520474978566045E-4]:2.420061865831E-2,(58[&rate=5.520474978566045E-4]:5.014824154357E-1,54[&rate=5.520474978566045E-4]:4.441053662554E-1)[&rate=5.520474978566045E-4]:3.538333279778E-2)[&rate=5.520474978566045E-4]:3.218635527803E-1,68[&rate=5.520474978566045E-4]:7.904232900847E-1)[&rate=5.520474978566045E-4]:3.866112280788E-1)[&rate=5.520474978566045E-4]:2.409471942403E-1,(((146[&rate=5.520474978566045E-4]:7.992583444625E-1,(((98[&rate=5.520474978566045E-4]:6.46644669769E-1,(96[&rate=5.520474978566045E-4]:5.708353374058E-1,99[&rate=5.520474978566045E-4]:6.063544630887E-1)[&rate=5.520474978566045E-4]:6.214813017749E-2)[&rate=5.520474978566045E-4]:5.182967827247E-2,(95[&rate=5.520474978566045E-4]:5.877964070159E-1,100[&rate=5.520474978566045E-4]:5.030969534639E-1)[&rate=5.520474978566045E-4]:1.216069027742E-1)[&rate=5.520474978566045E-4]:5.59349307517E-2,((((147[&rate=5.520474978566045E-4]:3.529810135901E-1,16[&rate=5.520474978566045E-4]:2.381096890527E0)[&rate=5.520474978566045E-4]:1.365342971833E-1,((39[&rate=5.520474978566045E-4]:2.613314642693E-1,(2[&rate=5.520474978566045E-4]:5.366692052526E-1,(((31[&rate=5.520474978566045E-4]:6.496119710118E-1,26[&rate=5.520474978566045E-4]:6.057763545734E-1)[&rate=5.520474978566045E-4]:1.086375985778E-3,(7[&rate=5.520474978566045E-4]:1.843796748926E-1,8[&rate=5.520474978566045E-4]:1.843796748926E-1)[&rate=5.520474978566045E-4]:3.15633740598E-1)[&rate=5.520474978566045E-4]:6.833517678401E-3,(22[&rate=5.520474978566045E-4]:3.8410032916E-1,27[&rate=5.520474978566045E-4]:4.005386853244E-1)[&rate=5.520474978566045E-4]:2.186370149679E-1)[&rate=5.520474978566045E-4]:1.065346008507E-1)[&rate=5.520474978566045E-4]:1.681388061846E0)[&rate=5.520474978566045E-4]:1.70108675113E-1,94[&rate=5.520474978566045E-4]:4.860849481252E-1)[&rate=5.520474978566045E-4]:6.981222109128E-4)[&rate=5.520474978566045E-4]:1.264541117843E-1,(101[&rate=5.520474978566045E-4]:7.355951005118E-1,((((((92[&rate=5.520474978566045E-4]:9.457760867556E-2,(91[&rate=5.520474978566045E-4]:3.955244458528E-2,90[&rate=5.520474978566045E-4]:3.955244458528E-2)[&rate=5.520474978566045E-4]:5.502516409028E-2)[&rate=5.520474978566045E-4]:1.252482017683E-1,((84[&rate=5.520474978566045E-4]:1.568865958921E-1,(85[&rate=5.520474978566045E-4]:2.262471734695E-2,83[&rate=5.520474978566045E-4]:2.262471734695E-2)[&rate=5.520474978566045E-4]:1.342618785452E-1)[&rate=5.520474978566045E-4]:2.065909200391E-2,(93[&rate=5.520474978566045E-4]:1.802006956913E-1,86[&rate=5.520474978566045E-4]:1.665020655543E-1)[&rate=5.520474978566045E-4]:1.104362234174E-2)[&rate=5.520474978566045E-4]:2.858149241087E-2)[&rate=5.520474978566045E-4]:2.89517536181E-2,(87[&rate=5.520474978566045E-4]:1.51486874932E-1,(88[&rate=5.520474978566045E-4]:1.038560288793E-2,89[&rate=5.520474978566045E-4]:2.408423302495E-2)[&rate=5.520474978566045E-4]:1.41101272044E-1)[&rate=5.520474978566045E-4]:8.359205899303E-2)[&rate=5.520474978566045E-4]:7.974871643561E-1,3[&rate=5.520474978566045E-4]:4.92840070884E-1)[&rate=5.520474978566045E-4]:3.690294273074E-1,((15[&rate=5.520474978566045E-4]:6.555717099703E-1,10[&rate=5.520474978566045E-4]:6.172155455868E-1)[&rate=5.520474978566045E-4]:6.218909889484E-2,(18[&rate=5.520474978566045E-4]:7.074476578953E-1,6[&rate=5.520474978566045E-4]:6.444339592652E-1)[&rate=5.520474978566045E-4]:1.853232905207E-2)[&rate=5.520474978566045E-4]:2.509580043946E-1)[&rate=5.520474978566045E-4]:3.93789118726E-1,(((142[&rate=5.520474978566045E-4]:6.32595817299E-1,((144[&rate=5.520474978566045E-4]:1.953252651561E-1,145[&rate=5.520474978566045E-4]:2.008047172111E-1)[&rate=5.520474978566045E-4]:1.834237229176E-1,141[&rate=5.520474978566045E-4]:3.814887141011E-1)[&rate=5.520474978566045E-4]:2.483673771703E-1)[&rate=5.520474978566045E-4]:6.087306485396E-1,((113[&rate=5.520474978566045E-4]:7.101820804757E-1,(((17[&rate=5.520474978566045E-4]:5.965428130815E-1,14[&rate=5.520474978566045E-4]:5.581866486979E-1)[&rate=5.520474978566045E-4]:8.744788839667E-2,(9[&rate=5.520474978566045E-4]:5.502364659586E-1,((4[&rate=5.520474978566045E-4]:6.12190983619E-2,30[&rate=5.520474978566045E-4]:2.338218380879E-1)[&rate=5.520474978566045E-4]:4.245102026276E-1,117[&rate=5.520474978566045E-4]:5.460032735923E-1)[&rate=5.520474978566045E-4]:1.519209647591E-2)[&rate=5.520474978566045E-4]:8.717889305389E-2)[&rate=5.520474978566045E-4]:3.346823569003E-2,(110[&rate=5.520474978566045E-4]:5.186180431034E-1,105[&rate=5.520474978566045E-4]:4.967002348843E-1)[&rate=5.520474978566045E-4]:1.550052776265E-1)[&rate=5.520474978566045E-4]:3.107930769117E-2)[&rate=5.520474978566045E-4]:2.30283099638E-1,((116[&rate=5.520474978566045E-4]:6.275121587087E-1,((148[&rate=5.520474978566045E-4]:8.614282747529E-2,143[&rate=5.520474978566045E-4]:8.340310144793E-2)[&rate=5.520474978566045E-4]:4.753968026495E-1,(106[&rate=5.520474978566045E-4]:5.258996322828E-1,(111[&rate=5.520474978566045E-4]:5.341456281944E-1,(139[&rate=5.520474978566045E-4]:5.668146246421E-1,104[&rate=5.520474978566045E-4]:3.750338027243E-1)[&rate=5.520474978566045E-4]:1.426734693057E-1)[&rate=5.520474978566045E-4]:8.192360252804E-3)[&rate=5.520474978566045E-4]:5.755780606105E-2)[&rate=5.520474978566045E-4]:1.043286929677E-1)[&rate=5.520474978566045E-4]:9.220020391458E-2,(((13[&rate=5.520474978566045E-4]:5.668192667477E-1,19[&rate=5.520474978566045E-4]:6.051754311313E-1)[&rate=5.520474978566045E-4]:6.336563627682E-2,115[&rate=5.520474978566045E-4]:5.479931222026E-1)[&rate=5.520474978566045E-4]:4.466698412349E-2,((109[&rate=5.520474978566045E-4]:5.060805034147E-1,(107[&rate=5.520474978566045E-4]:4.677327450061E-1,(112[&rate=5.520474978566045E-4]:3.699159006797E-1,114[&rate=5.520474978566045E-4]:2.877241198579E-1)[&rate=5.520474978566045E-4]:1.197346525455E-1)[&rate=5.520474978566045E-4]:1.916967621686E-2)[&rate=5.520474978566045E-4]:6.884137121002E-3,108[&rate=5.520474978566045E-4]:4.910468323166E-1)[&rate=5.520474978566045E-4]:1.591475205849E-1)[&rate=5.520474978566045E-4]:1.270522562972E-1)[&rate=5.520474978566045E-4]:1.385610366685E-1)[&rate=5.520474978566045E-4]:1.282585459986E-1)[&rate=5.520474978566045E-4]:4.006150427618E-2,(((((21[&rate=5.520474978566045E-4]:6.228811319784E-1,28[&rate=5.520474978566045E-4]:6.475386662248E-1)[&rate=5.520474978566045E-4]:1.633185613514E-1,1[&rate=5.520474978566045E-4]:2.455585771329E-2)[&rate=5.520474978566045E-4]:2.694118911688E-2,24[&rate=5.520474978566045E-4]:8.323189646384E-1)[&rate=5.520474978566045E-4]:3.193909117372E-1,((20[&rate=5.520474978566045E-4]:6.650133394803E-1,(25[&rate=5.520474978566045E-4]:6.375744223489E-1,23[&rate=5.520474978566045E-4]:6.266155182393E-1)[&rate=5.520474978566045E-4]:4.661699932314E-2)[&rate=5.520474978566045E-4]:8.098500241905E-2,(140[&rate=5.520474978566045E-4]:5.486502028918E-1,11[&rate=5.520474978566045E-4]:5.678282850835E-1)[&rate=5.520474978566045E-4]:1.014577280487E-1)[&rate=5.520474978566045E-4]:3.865334522845E-1)[&rate=5.520474978566045E-4]:2.184476469116E-2,102[&rate=5.520474978566045E-4]:1.191080545039E-2)[&rate=5.520474978566045E-4]:2.290182219852E-2)[&rate=5.520474978566045E-4]:2.235857152958E-1)[&rate=5.520474978566045E-4]:4.82676209622E-1)[&rate=5.520474978566045E-4]:7.961614318594E-1)[&rate=5.520474978566045E-4]:1.062643502312E-2,(97[&rate=5.520474978566045E-4]:4.588504304746E-1,40[&rate=5.520474978566045E-4]:5.298886818408E-1)[&rate=5.520474978566045E-4]:3.933012655973E-2)[&rate=5.520474978566045E-4]:5.677516984633E-2)[&rate=5.520474978566045E-4]:5.304578698077E-2)[&rate=5.520474978566045E-4]:3.10873295648E-1,38[&rate=5.520474978566045E-4]:9.216070499465E-1)[&rate=5.520474978566045E-4]:5.430797643789E-1,((((121[&rate=5.520474978566045E-4]:1.981125962825E0,127[&rate=5.520474978566045E-4]:2.422221853236E0)[&rate=5.520474978566045E-4]:1.50601936822E-1,36[&rate=5.520474978566045E-4]:5.227584485265E-2)[&rate=5.520474978566045E-4]:3.442571469565E-1,35[&rate=5.520474978566045E-4]:3.499576493434E-1)[&rate=5.520474978566045E-4]:4.418252826069E-2,(((((65[&rate=5.520474978566045E-4]:1.925524679953E-1,((60[&rate=5.520474978566045E-4]:1.322068297081E-1,62[&rate=5.520474978566045E-4]:3.239876516259E-1)[&rate=5.520474978566045E-4]:2.203372201749E-2,64[&rate=5.520474978566045E-4]:3.049254832323E-1)[&rate=5.520474978566045E-4]:3.831191626971E-2)[&rate=5.520474978566045E-4]:3.766885543852E-1,(61[&rate=5.520474978566045E-4]:5.896012943589E-2,63[&rate=5.520474978566045E-4]:1.786423902484E-2)[&rate=5.520474978566045E-4]:7.020617148624E-1)[&rate=5.520474978566045E-4]:7.462450592721E-1,(((130[&rate=5.520474978566045E-4]:2.590912969436E-1,(132[&rate=5.520474978566045E-4]:9.376210468406E-2,129[&rate=5.520474978566045E-4]:9.10223786567E-2)[&rate=5.520474978566045E-4]:1.680689182869E-1)[&rate=5.520474978566045E-4]:2.337218129858E-2,131[&rate=5.520474978566045E-4]:2.852032042695E-1)[&rate=5.520474978566045E-4]:3.638088730134E-1,(118[&rate=5.520474978566045E-4]:6.74671436411E-1,69[&rate=5.520474978566045E-4]:6.856303405207E-1)[&rate=5.520474978566045E-4]:1.085872162145E-1)[&rate=5.520474978566045E-4]:7.240082509448E-1)[&rate=5.520474978566045E-4]:3.840010063761E-1,128[&rate=5.520474978566045E-4]:1.751541882549E0)[&rate=5.520474978566045E-4]:7.152119959394E-2,((((49[&rate=5.520474978566045E-4]:4.981717034809E-1,50[&rate=5.520474978566045E-4]:4.981717034809E-1)[&rate=5.520474978566045E-4]:5.516722564513E-2,51[&rate=5.520474978566045E-4]:5.588034100003E-1)[&rate=5.520474978566045E-4]:8.647468515101E-2,(46[&rate=5.520474978566045E-4]:5.593768088926E-1,(43[&rate=5.520474978566045E-4]:5.467625362738E-1,((42[&rate=5.520474978566045E-4]:4.743986046336E-1,41[&rate=5.520474978566045E-4]:4.689341237594E-1)[&rate=5.520474978566045E-4]:3.155065803651E-3,48[&rate=5.520474978566045E-4]:5.158050365575E-1)[&rate=5.520474978566045E-4]:2.002853796783E-2)[&rate=5.520474978566045E-4]:1.261427261878E-2)[&rate=5.520474978566045E-4]:1.132236906302E-1)[&rate=5.520474978566045E-4]:1.879593899954E-2,((44[&rate=5.520474978566045E-4]:6.279575493498E-1,45[&rate=5.520474978566045E-4]:6.252253089126E-1)[&rate=5.520474978566045E-4]:7.085023001441E-3,47[&rate=5.520474978566045E-4]:6.405070532255E-1)[&rate=5.520474978566045E-4]:5.088938529684E-2)[&rate=5.520474978566045E-4]:3.664671526408E-1)[&rate=5.520474978566045E-4]:9.98442187487E-2)[&rate=5.520474978566045E-4]:4.681811902059E-1)[&rate=5.520474978566045E-4]:7.939706821585E-3)[&rate=5.520474978566045E-4]:6.684501210215E-3)[&rate=5.520474978566045E-4]:1.29882702744E-2,33[&rate=5.520474978566045E-4]:1.048179132173E-2)[&rate=5.520474978566045E-4]:4.920658513903E-3)[&rate=5.520474978566045E-4]:4.862813469712E-2,((66[&rate=5.520474978566045E-4]:2.744536869793E-1,(126[&rate=5.520474978566045E-4]:1.05699828363E0,(((138[&rate=5.520474978566045E-4]:1.878305075782E-1,136[&rate=5.520474978566045E-4]:5.632365826301E-2)[&rate=5.520474978566045E-4]:6.16503111129E-1,135[&rate=5.520474978566045E-4]:6.043336187072E-1)[&rate=5.520474978566045E-4]:2.002018495878E-1,(119[&rate=5.520474978566045E-4]:1.134547118962E0,120[&rate=5.520474978566045E-4]:1.038656708003E0)[&rate=5.520474978566045E-4]:1.79335548126E-2)[&rate=5.520474978566045E-4]:6.902201324992E-1)[&rate=5.520474978566045E-4]:4.646295930345E-1)[&rate=5.520474978566045E-4]:2.322145669519E-1,(67[&rate=5.520474978566045E-4]:2.345518404426E-1,(124[&rate=5.520474978566045E-4]:3.82879826203E-1,(123[&rate=5.520474978566045E-4]:3.733733222861E-1,122[&rate=5.520474978566045E-4]:3.733733222861E-1)[&rate=5.520474978566045E-4]:1.223874435406E-2)[&rate=5.520474978566045E-4]:3.502123241432E-1)[&rate=5.520474978566045E-4]:2.721164134886E-1)[&rate=5.520474978566045E-4]:4.36814385396E-1);
tree STATE_73350000 [&joint=-20970.284285833906,lnP=-20970.284285833906] = [&R] (33[&rate=5.608551761589871E-4]:9.929168202038E-2,(((32[&rate=5.608551761589871E-4]:1.288580780528E-3,34[&rate=5.608551761589871E-4]:2.320638899961E-2)[&rate=5.608551761589871E-4]:5.884699101097E-2,(((38[&rate=5.608551761589871E-4]:8.849441336901E-1,(94[&rate=5.608551761589871E-4]:6.261125218121E-1,((((147[&rate=5.608551761589871E-4]:4.928127628214E-1,16[&rate=5.608551761589871E-4]:2.520928639758E0)[&rate=5.608551761589871E-4]:2.807550609026E-2,((((22[&rate=5.608551761589871E-4]:2.441513765939E-1,27[&rate=5.608551761589871E-4]:2.605897327582E-1)[&rate=5.608551761589871E-4]:3.961297276827E-1,(31[&rate=5.608551761589871E-4]:5.579760767031E-1,(26[&rate=5.608551761589871E-4]:3.955632835227E-1,(7[&rate=5.608551761589871E-4]:9.722064610237E-2,8[&rate=5.608551761589871E-4]:9.722064610237E-2)[&rate=5.608551761589871E-4]:1.914933223518E-1)[&rate=5.608551761589871E-4]:1.18577176742E-1)[&rate=5.608551761589871E-4]:1.370995481215E-1)[&rate=5.608551761589871E-4]:4.061960991501E-2,2[&rate=5.608551761589871E-4]:5.082979744656E-1)[&rate=5.608551761589871E-4]:1.886112177299E0,97[&rate=5.608551761589871E-4]:3.666460975688E-1)[&rate=5.608551761589871E-4]:2.582687079633E-2)[&rate=5.608551761589871E-4]:7.009683811987E-2,(40[&rate=5.608551761589871E-4]:5.184395356354E-1,39[&rate=5.608551761589871E-4]:5.184395356354E-1)[&rate=5.608551761589871E-4]:1.516852221582E-2)[&rate=5.608551761589871E-4]:2.982958328845E-2,(((96[&rate=5.608551761589871E-4]:4.704711374984E-1,99[&rate=5.608551761589871E-4]:5.059902631813E-1)[&rate=5.608551761589871E-4]:9.088626855857E-2,((95[&rate=5.608551761589871E-4]:3.174121668788E-1,100[&rate=5.608551761589871E-4]:2.327127133268E-1)[&rate=5.608551761589871E-4]:1.942280363007E-1,98[&rate=5.608551761589871E-4]:5.007112414308E-1)[&rate=5.608551761589871E-4]:7.430736681186E-2)[&rate=5.608551761589871E-4]:4.360664786836E-2,((101[&rate=5.608551761589871E-4]:1.0605498443E0,(((((((17[&rate=5.608551761589871E-4]:4.414534108642E-1,14[&rate=5.608551761589871E-4]:4.030972464806E-1)[&rate=5.608551761589871E-4]:2.079686802894E-1,(117[&rate=5.608551761589871E-4]:5.55675982434E-1,(110[&rate=5.608551761589871E-4]:5.023289995941E-1,105[&rate=5.608551761589871E-4]:4.80411191375E-1)[&rate=5.608551761589871E-4]:4.512780475759E-2)[&rate=5.608551761589871E-4]:5.812967036357E-2)[&rate=5.608551761589871E-4]:1.091849842112E-2,((4[&rate=5.608551761589871E-4]:2.93069819507E-2,30[&rate=5.608551761589871E-4]:2.019097216767E-1)[&rate=5.608551761589871E-4]:4.530993610877E-1,(9[&rate=5.608551761589871E-4]:5.245748763099E-1,113[&rate=5.608551761589871E-4]:5.32794054392E-1)[&rate=5.608551761589871E-4]:7.14653522159E-3)[&rate=5.608551761589871E-4]:8.204383557752E-2)[&rate=5.608551761589871E-4]:6.816354216159E-1,((((13[&rate=5.608551761589871E-4]:2.068151266348E-1,19[&rate=5.608551761589871E-4]:2.451712910185E-1)[&rate=5.608551761589871E-4]:7.41747013255E-2,115[&rate=5.608551761589871E-4]:1.987980471384E-1)[&rate=5.608551761589871E-4]:7.003703034358E-1,(((109[&rate=5.608551761589871E-4]:4.785389509028E-1,(114[&rate=5.608551761589871E-4]:3.674875232002E-1,112[&rate=5.608551761589871E-4]:4.496793040221E-1)[&rate=5.608551761589871E-4]:3.159937290803E-2)[&rate=5.608551761589871E-4]:1.016466441766E-1,(108[&rate=5.608551761589871E-4]:2.290736703984E-1,107[&rate=5.608551761589871E-4]:2.318133964257E-1)[&rate=5.608551761589871E-4]:3.291941164619E-1)[&rate=5.608551761589871E-4]:1.657782035549E-2,116[&rate=5.608551761589871E-4]:5.173113606403E-1)[&rate=5.608551761589871E-4]:3.818569899339E-1)[&rate=5.608551761589871E-4]:7.228140197875E-2,(((106[&rate=5.608551761589871E-4]:2.479273416017E-1,(139[&rate=5.608551761589871E-4]:3.452369120218E-1,111[&rate=5.608551761589871E-4]:1.698944462685E-1)[&rate=5.608551761589871E-4]:9.447125149761E-2)[&rate=5.608551761589871E-4]:3.321388323595E-1,104[&rate=5.608551761589871E-4]:5.800661739612E-1)[&rate=5.608551761589871E-4]:3.215765810764E-1,(148[&rate=5.608551761589871E-4]:4.49080977464E-1,143[&rate=5.608551761589871E-4]:4.463412514366E-1)[&rate=5.608551761589871E-4]:4.306439693546E-1)[&rate=5.608551761589871E-4]:1.300809701181E-1)[&rate=5.608551761589871E-4]:2.499783134322E-1)[&rate=5.608551761589871E-4]:5.446190599496E-2,(((24[&rate=5.608551761589871E-4]:1.002519314673E0,((21[&rate=5.608551761589871E-4]:6.613755930613E-1,28[&rate=5.608551761589871E-4]:6.860331273077E-1)[&rate=5.608551761589871E-4]:2.95304541851E-1,1[&rate=5.608551761589871E-4]:1.950362992958E-1)[&rate=5.608551761589871E-4]:2.666109756912E-2)[&rate=5.608551761589871E-4]:3.642782901781E-1,102[&rate=5.608551761589871E-4]:2.051537692349E-1)[&rate=5.608551761589871E-4]:3.695544458075E-2,(((20[&rate=5.608551761589871E-4]:2.502445919138E-1,25[&rate=5.608551761589871E-4]:2.694226741056E-1)[&rate=5.608551761589871E-4]:2.325759566662E-1,23[&rate=5.608551761589871E-4]:4.910397266621E-1)[&rate=5.608551761589871E-4]:2.058660168636E-1,(11[&rate=5.608551761589871E-4]:4.376667660206E-1,140[&rate=5.608551761589871E-4]:4.184886838289E-1)[&rate=5.608551761589871E-4]:1.743074706558E-1)[&rate=5.608551761589871E-4]:6.958884017967E-1)[&rate=5.608551761589871E-4]:4.199993624681E-2)[&rate=5.608551761589871E-4]:7.242611449841E-2,(142[&rate=5.608551761589871E-4]:6.912575508239E-1,((141[&rate=5.608551761589871E-4]:1.237356028128E-1,145[&rate=5.608551761589871E-4]:1.264753288404E-1)[&rate=5.608551761589871E-4]:1.805005861729E-1,144[&rate=5.608551761589871E-4]:3.014964629583E-1)[&rate=5.608551761589871E-4]:3.842816358106E-1)[&rate=5.608551761589871E-4]:9.118530562027E-1)[&rate=5.608551761589871E-4]:2.780078830396E-1,(((15[&rate=5.608551761589871E-4]:3.082235999885E-1,10[&rate=5.608551761589871E-4]:2.698674356051E-1)[&rate=5.608551761589871E-4]:3.220986739899E-1,(6[&rate=5.608551761589871E-4]:4.859829038329E-1,18[&rate=5.608551761589871E-4]:5.48996602463E-1)[&rate=5.608551761589871E-4]:8.954484959768E-2)[&rate=5.608551761589871E-4]:7.041155329333E-1,(3[&rate=5.608551761589871E-4]:8.201051864103E-1,((87[&rate=5.608551761589871E-4]:1.320741839167E-1,(88[&rate=5.608551761589871E-4]:1.120680451988E-2,89[&rate=5.608551761589871E-4]:2.49054346569E-2)[&rate=5.608551761589871E-4]:1.208673793968E-1)[&rate=5.608551761589871E-4]:9.656832636881E-2,((((85[&rate=5.608551761589871E-4]:7.334889956513E-2,86[&rate=5.608551761589871E-4]:7.334889956513E-2)[&rate=5.608551761589871E-4]:7.059675690162E-3,83[&rate=5.608551761589871E-4]:8.040857525529E-2)[&rate=5.608551761589871E-4]:6.259189868904E-2,(93[&rate=5.608551761589871E-4]:1.300887487107E-1,84[&rate=5.608551761589871E-4]:1.163901185736E-1)[&rate=5.608551761589871E-4]:2.66103553707E-2)[&rate=5.608551761589871E-4]:3.697133406887E-2,(92[&rate=5.608551761589871E-4]:1.445605656704E-1,(91[&rate=5.608551761589871E-4]:9.53926531804E-2,90[&rate=5.608551761589871E-4]:9.53926531804E-2)[&rate=5.608551761589871E-4]:4.916791248999E-2)[&rate=5.608551761589871E-4]:4.910987247983E-2)[&rate=5.608551761589871E-4]:4.867070227228E-2)[&rate=5.608551761589871E-4]:1.131188703522E0)[&rate=5.608551761589871E-4]:4.074833054331E-1)[&rate=5.608551761589871E-4]:4.042149297296E-1)[&rate=5.608551761589871E-4]:4.314861487545E-1)[&rate=5.608551761589871E-4]:4.018076360398E-1,146[&rate=5.608551761589871E-4]:6.094119005809E-1)[&rate=5.608551761589871E-4]:1.016634218697E-3)[&rate=5.608551761589871E-4]:7.322768557494E-2)[&rate=5.608551761589871E-4]:8.030071929501E-3)[&rate=5.608551761589871E-4]:3.8178243155E-1)[&rate=5.608551761589871E-4]:2.372821283521E-1,((36[&rate=5.608551761589871E-4]:1.821806921953E-1,(121[&rate=5.608551761589871E-4]:1.845898531671E0,127[&rate=5.608551761589871E-4]:2.286994422082E0)[&rate=5.608551761589871E-4]:4.157342153183E-1)[&rate=5.608551761589871E-4]:9.946017320647E-2,(35[&rate=5.608551761589871E-4]:2.014783808672E-1,(((((44[&rate=5.608551761589871E-4]:1.869764397813E-1,47[&rate=5.608551761589871E-4]:1.924409206555E-1)[&rate=5.608551761589871E-4]:3.993214692714E-1,(51[&rate=5.608551761589871E-4]:5.393539676751E-1,(49[&rate=5.608551761589871E-4]:2.89006243439E-1,50[&rate=5.608551761589871E-4]:2.89006243439E-1)[&rate=5.608551761589871E-4]:2.448832433618E-1)[&rate=5.608551761589871E-4]:2.50860178804E-2)[&rate=5.608551761589871E-4]:3.855573553363E-2,(((48[&rate=5.608551761589871E-4]:5.143280652701E-1,42[&rate=5.608551761589871E-4]:4.760766991499E-1)[&rate=5.608551761589871E-4]:2.162404792276E-3,41[&rate=5.608551761589871E-4]:4.727746230679E-1)[&rate=5.608551761589871E-4]:3.355482389127E-2,(43[&rate=5.608551761589871E-4]:4.710362463638E-1,46[&rate=5.608551761589871E-4]:4.710362463638E-1)[&rate=5.608551761589871E-4]:8.993800933839E-2)[&rate=5.608551761589871E-4]:6.934386975838E-2)[&rate=5.608551761589871E-4]:4.180574579671E-2,45[&rate=5.608551761589871E-4]:6.639271499459E-1)[&rate=5.608551761589871E-4]:2.893223679709E-1,(((118[&rate=5.608551761589871E-4]:5.449431298847E-1,((129[&rate=5.608551761589871E-4]:1.481208080863E-1,(132[&rate=5.608551761589871E-4]:1.44692668833E-1,130[&rate=5.608551761589871E-4]:1.419529428056E-1)[&rate=5.608551761589871E-4]:6.167865280698E-3)[&rate=5.608551761589871E-4]:3.104091208805E-2,131[&rate=5.608551761589871E-4]:1.819014462017E-1)[&rate=5.608551761589871E-4]:2.287951083404E-1)[&rate=5.608551761589871E-4]:6.831524759513E-2,69[&rate=5.608551761589871E-4]:6.242172815895E-1)[&rate=5.608551761589871E-4]:1.248544869385E0,(128[&rate=5.608551761589871E-4]:1.338441804797E0,((62[&rate=5.608551761589871E-4]:3.025269565832E-1,((60[&rate=5.608551761589871E-4]:9.05866413658E-2,65[&rate=5.608551761589871E-4]:9.05866413658E-2)[&rate=5.608551761589871E-4]:5.705538684931E-3,64[&rate=5.608551761589871E-4]:2.469771115574E-1)[&rate=5.608551761589871E-4]:1.44539546147E-2)[&rate=5.608551761589871E-4]:3.143404875623E-1,(61[&rate=5.608551761589871E-4]:6.894863176513E-2,63[&rate=5.608551761589871E-4]:2.785274135409E-2)[&rate=5.608551761589871E-4]:5.479188123804E-1)[&rate=5.608551761589871E-4]:8.613003880484E-1)[&rate=5.608551761589871E-4]:3.836354146708E-1)[&rate=5.608551761589871E-4]:4.568510740747E-3)[&rate=5.608551761589871E-4]:3.599773946791E-3)[&rate=5.608551761589871E-4]:3.358714206878E-2)[&rate=5.608551761589871E-4]:2.847952925907E-1)[&rate=5.608551761589871E-4]:1.164938311645E-1,(((56[&rate=5.608551761589871E-4]:4.371697204282E-1,(55[&rate=5.608551761589871E-4]:3.489278542112E-1,((((37[&rate=5.608551761589871E-4]:3.286163854402E-1,54[&rate=5.608551761589871E-4]:2.521136531998E-1)[&rate=5.608551761589871E-4]:1.018308080713E-2,59[&rate=5.608551761589871E-4]:3.005481001271E-1)[&rate=5.608551761589871E-4]:1.109828583283E-2,58[&rate=5.608551761589871E-4]:3.307720690201E-1)[&rate=5.608551761589871E-4]:2.516275012646E-2,57[&rate=5.608551761589871E-4]:3.395413765235E-1)[&rate=5.608551761589871E-4]:2.031543943642E-2)[&rate=5.608551761589871E-4]:8.824186621697E-2)[&rate=5.608551761589871E-4]:3.602021095196E-1,68[&rate=5.608551761589871E-4]:7.563882233904E-1)[&rate=5.608551761589871E-4]:1.093264800615E-1,(((((103[&rate=5.608551761589871E-4]:4.947503526226E-1,(29[&rate=5.608551761589871E-4]:4.695208265771E-1,(5[&rate=5.608551761589871E-4]:1.910853104309E-1,12[&rate=5.608551761589871E-4]:2.294414748143E-1)[&rate=5.608551761589871E-4]:1.332300366942E-1)[&rate=5.608551761589871E-4]:2.581062383743E-1)[&rate=5.608551761589871E-4]:1.793895090155E0,52[&rate=5.608551761589871E-4]:6.243517082167E-1)[&rate=5.608551761589871E-4]:1.154238882975E-1,((133[&rate=5.608551761589871E-4]:3.925729202003E-1,134[&rate=5.608551761589871E-4]:3.624359338992E-1)[&rate=5.608551761589871E-4]:1.504538027509E-1,137[&rate=5.608551761589871E-4]:5.841226133623E-1)[&rate=5.608551761589871E-4]:9.706316492197E-1)[&rate=5.608551761589871E-4]:3.804935264555E-2,(((((81[&rate=5.608551761589871E-4]:1.902543361804E-2,80[&rate=5.608551761589871E-4]:1.902543361804E-2)[&rate=5.608551761589871E-4]:4.977693138216E-1,(77[&rate=5.608551761589871E-4]:5.407333312529E-1,73[&rate=5.608551761589871E-4]:5.462127833076E-1)[&rate=5.608551761589871E-4]:1.989703262508E-2)[&rate=5.608551761589871E-4]:3.147011186345E-2,(((72[&rate=5.608551761589871E-4]:2.06397058027E-1,78[&rate=5.608551761589871E-4]:2.283148662464E-1)[&rate=5.608551761589871E-4]:2.65489669959E-1,(71[&rate=5.608551761589871E-4]:1.377946691797E-1,79[&rate=5.608551761589871E-4]:1.651919294538E-1)[&rate=5.608551761589871E-4]:3.286126067516E-1)[&rate=5.608551761589871E-4]:5.957645120983E-2,82[&rate=5.608551761589871E-4]:5.616001654972E-1)[&rate=5.608551761589871E-4]:3.103049970197E-3)[&rate=5.608551761589871E-4]:1.873686843845E-1,(75[&rate=5.608551761589871E-4]:6.363724434629E-1,(74[&rate=5.608551761589871E-4]:5.53127352673E-1,(76[&rate=5.608551761589871E-4]:5.104461932356E-1,70[&rate=5.608551761589871E-4]:4.720900288522E-1)[&rate=5.608551761589871E-4]:4.268115943734E-2)[&rate=5.608551761589871E-4]:8.324509078996E-2)[&rate=5.608551761589871E-4]:1.485761687178E-1)[&rate=5.608551761589871E-4]:6.990054035655E-1,53[&rate=5.608551761589871E-4]:7.374909571341E-1)[&rate=5.608551761589871E-4]:3.213727071422E-2)[&rate=5.608551761589871E-4]:3.636186824407E-1,125[&rate=5.608551761589871E-4]:9.228643966279E-1)[&rate=5.608551761589871E-4]:1.095169734908E-1)[&rate=5.608551761589871E-4]:3.183605810115E-1)[&rate=5.608551761589871E-4]:3.087124319495E-1)[&rate=5.608551761589871E-4]:1.06852773675E-2,((67[&rate=5.608551761589871E-4]:2.352843575847E-1,(122[&rate=5.608551761589871E-4]:2.961291295935E-1,(123[&rate=5.608551761589871E-4]:9.283960687301E-2,124[&rate=5.608551761589871E-4]:9.010736643588E-2)[&rate=5.608551761589871E-4]:2.032895227205E-1)[&rate=5.608551761589871E-4]:4.404277783319E-1)[&rate=5.608551761589871E-4]:5.558342589164E-2,(66[&rate=5.608551761589871E-4]:2.197701070659E-1,((119[&rate=5.608551761589871E-4]:1.331829246623E0,(120[&rate=5.608551761589871E-4]:8.342105276234E-1,((138[&rate=5.608551761589871E-4]:1.454345509186E-1,136[&rate=5.608551761589871E-4]:1.392770160336E-2)[&rate=5.608551761589871E-4]:3.659215208149E-1,135[&rate=5.608551761589871E-4]:3.113560717334E-1)[&rate=5.608551761589871E-4]:2.707996613695E-1)[&rate=5.608551761589871E-4]:4.017283080411E-1)[&rate=5.608551761589871E-4]:5.50749297452E-1,126[&rate=5.608551761589871E-4]:1.096876021432E0)[&rate=5.608551761589871E-4]:3.700682753193E-1)[&rate=5.608551761589871E-4]:7.109767641048E-2)[&rate=5.608551761589871E-4]:6.648845725318E-1)[&rate=5.608551761589871E-4]:2.299138080667E-2);
tree STATE_73440000 [&joint=-20953.510086317096,lnP=-20953.510086317096] = [&R] ((33[&rate=5.485067289039036E-4]:1.488445555964E-1,34[&rate=5.485067289039036E-4]:1.652829117608E-1)[&rate=5.485067289039036E-4]:2.640777219005E-2,(((38[&rate=5.485067289039036E-4]:8.063349154205E-1,(((((99[&rate=5.485067289039036E-4]:5.806675666736E-1,96[&rate=5.485067289039036E-4]:5.451484409907E-1)[&rate=5.485067289039036E-4]:7.259687554989E-2,(95[&rate=5.485067289039036E-4]:5.214569765897E-1,(94[&rate=5.485067289039036E-4]:3.553357142948E-1,100[&rate=5.485067289039036E-4]:3.553357142948E-1)[&rate=5.485067289039036E-4]:8.14218087428E-2)[&rate=5.485067289039036E-4]:1.208785038853E-1)[&rate=5.485067289039036E-4]:6.538205972122E-2,(((101[&rate=5.485067289039036E-4]:7.131606195033E-1,((((142[&rate=5.485067289039036E-4]:6.496682576742E-1,(144[&rate=5.485067289039036E-4]:5.40460274692E-1,(145[&rate=5.485067289039036E-4]:9.92095326961E-2,141[&rate=5.485067289039036E-4]:9.646980666851E-2)[&rate=5.485067289039036E-4]:4.467301940508E-1)[&rate=5.485067289039036E-4]:1.037285309273E-1)[&rate=5.485067289039036E-4]:5.776280773172E-1,(((9[&rate=5.485067289039036E-4]:6.996783610652E-1,(4[&rate=5.485067289039036E-4]:7.724244236308E-3,30[&rate=5.485067289039036E-4]:1.803269839623E-1)[&rate=5.485067289039036E-4]:6.426390483357E-1)[&rate=5.485067289039036E-4]:1.735589757812E-1,(((17[&rate=5.485067289039036E-4]:4.1576077155E-1,14[&rate=5.485067289039036E-4]:3.774046071663E-1)[&rate=5.485067289039036E-4]:3.505682543156E-1,((110[&rate=5.485067289039036E-4]:4.946107265197E-1,117[&rate=5.485067289039036E-4]:5.02829904602E-1)[&rate=5.485067289039036E-4]:1.578990662394E-1,105[&rate=5.485067289039036E-4]:6.3059198454E-1)[&rate=5.485067289039036E-4]:6.998361666814E-2)[&rate=5.485067289039036E-4]:5.774755553894E-3,113[&rate=5.485067289039036E-4]:7.337476170358E-1)[&rate=5.485067289039036E-4]:1.477088978926E-1)[&rate=5.485067289039036E-4]:7.794775539025E-2,((((13[&rate=5.485067289039036E-4]:2.864426122019E-1,19[&rate=5.485067289039036E-4]:3.247987765856E-1)[&rate=5.485067289039036E-4]:4.063995654825E-1,115[&rate=5.485067289039036E-4]:6.106503968626E-1)[&rate=5.485067289039036E-4]:1.669298742931E-2,((((114[&rate=5.485067289039036E-4]:2.45533143651E-1,112[&rate=5.485067289039036E-4]:3.277249244729E-1)[&rate=5.485067289039036E-4]:4.21679052247E-2,109[&rate=5.485067289039036E-4]:3.671531036702E-1)[&rate=5.485067289039036E-4]:4.405584554996E-2,108[&rate=5.485067289039036E-4]:3.892911410011E-1)[&rate=5.485067289039036E-4]:8.37154530311E-2,107[&rate=5.485067289039036E-4]:4.757463200596E-1)[&rate=5.485067289039036E-4]:2.118710368351E-1)[&rate=5.485067289039036E-4]:5.383004880827E-2,(((104[&rate=5.485067289039036E-4]:6.255000898932E-1,(139[&rate=5.485067289039036E-4]:4.634398052885E-1,(111[&rate=5.485067289039036E-4]:2.41261134051E-1,106[&rate=5.485067289039036E-4]:2.248227778867E-1)[&rate=5.485067289039036E-4]:4.683620548412E-2)[&rate=5.485067289039036E-4]:3.538411065224E-1)[&rate=5.485067289039036E-4]:5.115967886961E-2,116[&rate=5.485067289039036E-4]:6.1638579616E-1)[&rate=5.485067289039036E-4]:2.980459488445E-2,(148[&rate=5.485067289039036E-4]:4.081384649677E-1,143[&rate=5.485067289039036E-4]:4.053987389404E-1)[&rate=5.485067289039036E-4]:2.764080904604E-1)[&rate=5.485067289039036E-4]:3.49830420557E-2)[&rate=5.485067289039036E-4]:1.960390563967E-1)[&rate=5.485067289039036E-4]:9.528932494646E-2)[&rate=5.485067289039036E-4]:6.546794756465E-2,(102[&rate=5.485067289039036E-4]:1.412481863155E-2,((24[&rate=5.485067289039036E-4]:8.96454642131E-1,((21[&rate=5.485067289039036E-4]:4.59794570942E-1,28[&rate=5.485067289039036E-4]:4.844521051884E-1)[&rate=5.485067289039036E-4]:3.696899649541E-1,1[&rate=5.485067289039036E-4]:6.784070027962E-2)[&rate=5.485067289039036E-4]:4.779202404311E-2)[&rate=5.485067289039036E-4]:1.892000590177E-1,((20[&rate=5.485067289039036E-4]:4.829900296888E-1,(23[&rate=5.485067289039036E-4]:4.661744548223E-1,25[&rate=5.485067289039036E-4]:4.771333589319E-1)[&rate=5.485067289039036E-4]:2.50347529486E-2)[&rate=5.485067289039036E-4]:6.10699183265E-2,(140[&rate=5.485067289039036E-4]:3.920700330303E-1,11[&rate=5.485067289039036E-4]:4.112481152221E-1)[&rate=5.485067289039036E-4]:5.609950402608E-2)[&rate=5.485067289039036E-4]:5.224166709416E-1)[&rate=5.485067289039036E-4]:9.011395309925E-2)[&rate=5.485067289039036E-4]:3.206412145869E-2)[&rate=5.485067289039036E-4]:7.963733658501E-3,(3[&rate=5.485067289039036E-4]:8.256886632583E-1,(((18[&rate=5.485067289039036E-4]:7.635164890783E-1,6[&rate=5.485067289039036E-4]:7.005027904482E-1)[&rate=5.485067289039036E-4]:5.953722539298E-3,(15[&rate=5.485067289039036E-4]:3.638518293355E-1,10[&rate=5.485067289039036E-4]:3.254956649521E-1)[&rate=5.485067289039036E-4]:3.973992041998E-1)[&rate=5.485067289039036E-4]:1.079586358551E-1,(((92[&rate=5.485067289039036E-4]:1.066333023699E-1,(91[&rate=5.485067289039036E-4]:7.578123866715E-2,90[&rate=5.485067289039036E-4]:7.578123866715E-2)[&rate=5.485067289039036E-4]:3.085206370278E-2)[&rate=5.485067289039036E-4]:1.332896420683E-1,(((93[&rate=5.485067289039036E-4]:6.816293158786E-2,84[&rate=5.485067289039036E-4]:5.446430145084E-2)[&rate=5.485067289039036E-4]:4.942423189692E-2,(85[&rate=5.485067289039036E-4]:4.311210634659E-2,83[&rate=5.485067289039036E-4]:4.311210634659E-2)[&rate=5.485067289039036E-4]:6.077642700117E-2)[&rate=5.485067289039036E-4]:2.997004713371E-2,86[&rate=5.485067289039036E-4]:1.338585804815E-1)[&rate=5.485067289039036E-4]:9.236573381974E-2)[&rate=5.485067289039036E-4]:6.625541588485E-2,((88[&rate=5.485067289039036E-4]:3.900711073339E-2,89[&rate=5.485067289039036E-4]:5.27057408704E-2)[&rate=5.485067289039036E-4]:2.302995463491E-1,87[&rate=5.485067289039036E-4]:2.693066570825E-1)[&rate=5.485067289039036E-4]:2.317307310361E-2)[&rate=5.485067289039036E-4]:1.009606651533E0)[&rate=5.485067289039036E-4]:6.332830893613E-2)[&rate=5.485067289039036E-4]:2.257242844631E-1)[&rate=5.485067289039036E-4]:6.644873978095E-1)[&rate=5.485067289039036E-4]:6.011479259138E-1,97[&rate=5.485067289039036E-4]:2.701061350571E-1)[&rate=5.485067289039036E-4]:1.340267236749E-1,98[&rate=5.485067289039036E-4]:6.035864106445E-1)[&rate=5.485067289039036E-4]:9.320216780297E-2)[&rate=5.485067289039036E-4]:9.499707353042E-2,((((147[&rate=5.485067289039036E-4]:4.478475978767E-1,146[&rate=5.485067289039036E-4]:5.106891279313E-1)[&rate=5.485067289039036E-4]:6.180855672077E-2,((31[&rate=5.485067289039036E-4]:8.765323406908E-1,((22[&rate=5.485067289039036E-4]:4.617250382255E-1,27[&rate=5.485067289039036E-4]:4.781633943899E-1)[&rate=5.485067289039036E-4]:3.329531528724E-1,(26[&rate=5.485067289039036E-4]:7.464934039858E-1,(7[&rate=5.485067289039036E-4]:3.773648588345E-1,8[&rate=5.485067289039036E-4]:3.773648588345E-1)[&rate=5.485067289039036E-4]:2.622792300828E-1)[&rate=5.485067289039036E-4]:5.914369122171E-2)[&rate=5.485067289039036E-4]:2.705962904488E-2)[&rate=5.485067289039036E-4]:2.469308406501E-1,2[&rate=5.485067289039036E-4]:8.960659210668E-1)[&rate=5.485067289039036E-4]:1.51293898718E0)[&rate=5.485067289039036E-4]:1.302170466638E-2,39[&rate=5.485067289039036E-4]:4.653008100835E-1)[&rate=5.485067289039036E-4]:1.950706989102E-2,16[&rate=5.485067289039036E-4]:2.570300806092E0)[&rate=5.485067289039036E-4]:1.785624714571E-1)[&rate=5.485067289039036E-4]:1.352455424959E-2,40[&rate=5.485067289039036E-4]:6.768949056812E-1)[&rate=5.485067289039036E-4]:1.977460206685E-1)[&rate=5.485067289039036E-4]:4.4316747165E-1,((35[&rate=5.485067289039036E-4]:1.386055016194E-1,((121[&rate=5.485067289039036E-4]:1.960661692317E0,127[&rate=5.485067289039036E-4]:2.401757582727E0)[&rate=5.485067289039036E-4]:1.6337182011E-1,((((69[&rate=5.485067289039036E-4]:6.789909166293E-1,118[&rate=5.485067289039036E-4]:6.680320125197E-1)[&rate=5.485067289039036E-4]:2.607266419381E-2,((129[&rate=5.485067289039036E-4]:1.775543415354E-1,132[&rate=5.485067289039036E-4]:1.802940675628E-1)[&rate=5.485067289039036E-4]:1.0790502145E-1,(130[&rate=5.485067289039036E-4]:1.782727928616E-1,131[&rate=5.485067289039036E-4]:1.810125188889E-1)[&rate=5.485067289039036E-4]:1.071865701239E-1)[&rate=5.485067289039036E-4]:2.716590123581E-1)[&rate=5.485067289039036E-4]:8.592508219979E-1,((((64[&rate=5.485067289039036E-4]:2.074246819786E-1,(62[&rate=5.485067289039036E-4]:2.338521075855E-1,60[&rate=5.485067289039036E-4]:4.207128566777E-2)[&rate=5.485067289039036E-4]:1.466846480409E-2)[&rate=5.485067289039036E-4]:5.182912547701E-2,65[&rate=5.485067289039036E-4]:1.085688759489E-1)[&rate=5.485067289039036E-4]:2.81737089506E-1,(61[&rate=5.485067289039036E-4]:7.533126760406E-2,63[&rate=5.485067289039036E-4]:3.423537719301E-2)[&rate=5.485067289039036E-4]:5.067555197686E-1)[&rate=5.485067289039036E-4]:8.389766720754E-1,128[&rate=5.485067289039036E-4]:1.281337432051E0)[&rate=5.485067289039036E-4]:1.322920392633E-1)[&rate=5.485067289039036E-4]:1.115419000937E-1,36[&rate=5.485067289039036E-4]:4.297959058587E-2)[&rate=5.485067289039036E-4]:1.601867046137E-3)[&rate=5.485067289039036E-4]:1.405993864531E-1)[&rate=5.485067289039036E-4]:1.320100634495E-1,((45[&rate=5.485067289039036E-4]:6.295463444674E-1,(44[&rate=5.485067289039036E-4]:4.168110214087E-1,47[&rate=5.485067289039036E-4]:4.222755022829E-1)[&rate=5.485067289039036E-4]:2.154675634958E-1)[&rate=5.485067289039036E-4]:9.522122108094E-2,((49[&rate=5.485067289039036E-4]:4.208970751841E-1,50[&rate=5.485067289039036E-4]:4.208970751841E-1)[&rate=5.485067289039036E-4]:2.645456520968E-1,(((46[&rate=5.485067289039036E-4]:3.966205011105E-1,43[&rate=5.485067289039036E-4]:3.966205011105E-1)[&rate=5.485067289039036E-4]:1.594353573865E-1,((41[&rate=5.485067289039036E-4]:4.218500536168E-1,42[&rate=5.485067289039036E-4]:4.27314534491E-1)[&rate=5.485067289039036E-4]:3.884846453381E-3,48[&rate=5.485067289039036E-4]:4.694507470646E-1)[&rate=5.485067289039036E-4]:7.567614968384E-2)[&rate=5.485067289039036E-4]:1.48101539731E-1,51[&rate=5.485067289039036E-4]:6.768349938565E-1)[&rate=5.485067289039036E-4]:1.407221429863E-2)[&rate=5.485067289039036E-4]:1.47346743331E-2)[&rate=5.485067289039036E-4]:3.012189105169E-1)[&rate=5.485067289039036E-4]:3.765213754861E-1)[&rate=5.485067289039036E-4]:3.864830909872E-1,((((59[&rate=5.485067289039036E-4]:4.149381922479E-1,(((54[&rate=5.485067289039036E-4]:1.830702487282E-1,(37[&rate=5.485067289039036E-4]:2.319832554827E-1,58[&rate=5.485067289039036E-4]:2.128575724226E-1)[&rate=5.485067289039036E-4]:2.758972548591E-2)[&rate=5.485067289039036E-4]:3.995624753555E-2,57[&rate=5.485067289039036E-4]:2.640101028211E-1)[&rate=5.485067289039036E-4]:9.636552807577E-2,(55[&rate=5.485067289039036E-4]:2.896449028422E-1,56[&rate=5.485067289039036E-4]:2.896449028422E-1)[&rate=5.485067289039036E-4]:5.980176630595E-2)[&rate=5.485067289039036E-4]:5.729480178816E-2)[&rate=5.485067289039036E-4]:1.141578828537E-1,68[&rate=5.485067289039036E-4]:4.799157472326E-1)[&rate=5.485067289039036E-4]:6.674298170513E-1,(((((((72[&rate=5.485067289039036E-4]:5.944053765736E-3,78[&rate=5.485067289039036E-4]:2.786186198505E-2)[&rate=5.485067289039036E-4]:2.528591949875E-1,(79[&rate=5.485067289039036E-4]:1.486096245467E-1,82[&rate=5.485067289039036E-4]:1.568288026287E-1)[&rate=5.485067289039036E-4]:1.321114324259E-1)[&rate=5.485067289039036E-4]:3.62597704679E-1,(81[&rate=5.485067289039036E-4]:6.835273371477E-2,80[&rate=5.485067289039036E-4]:6.835273371477E-2)[&rate=5.485067289039036E-4]:5.667468498545E-1)[&rate=5.485067289039036E-4]:2.294218870843E-2,((77[&rate=5.485067289039036E-4]:3.376184536525E-1,71[&rate=5.485067289039036E-4]:2.746047550224E-1)[&rate=5.485067289039036E-4]:1.356114425515E-1,73[&rate=5.485067289039036E-4]:4.787093482587E-1)[&rate=5.485067289039036E-4]:2.286474925121E-1)[&rate=5.485067289039036E-4]:1.282447131328E-1,(((70[&rate=5.485067289039036E-4]:3.516300156126E-1,76[&rate=5.485067289039036E-4]:3.899861799961E-1)[&rate=5.485067289039036E-4]:1.700881656939E-1,74[&rate=5.485067289039036E-4]:5.6007434569E-1)[&rate=5.485067289039036E-4]:8.209249513343E-2,75[&rate=5.485067289039036E-4]:6.421668408234E-1)[&rate=5.485067289039036E-4]:1.934347130801E-1)[&rate=5.485067289039036E-4]:7.706965331981E-1,(((137[&rate=5.485067289039036E-4]:3.793205251955E-1,134[&rate=5.485067289039036E-4]:3.080876484833E-1)[&rate=5.485067289039036E-4]:4.434921476362E-1,133[&rate=5.485067289039036E-4]:7.817167824207E-1)[&rate=5.485067289039036E-4]:6.654375922079E-1,((52[&rate=5.485067289039036E-4]:5.794080436661E-1,(103[&rate=5.485067289039036E-4]:3.535568006723E-1,(29[&rate=5.485067289039036E-4]:4.986134041196E-1,(5[&rate=5.485067289039036E-4]:2.644367276034E-1,12[&rate=5.485067289039036E-4]:3.027928919868E-1)[&rate=5.485067289039036E-4]:8.897119706421E-2)[&rate=5.485067289039036E-4]:8.782010888152E-2)[&rate=5.485067289039036E-4]:1.890144977555E0)[&rate=5.485067289039036E-4]:4.315755875101E-2,53[&rate=5.485067289039036E-4]:6.143688811058E-1)[&rate=5.485067289039036E-4]:5.070599655456E-2)[&rate=5.485067289039036E-4]:1.947601508292E-1)[&rate=5.485067289039036E-4]:3.370975499286E-1,125[&rate=5.485067289039036E-4]:9.865500647569E-1)[&rate=5.485067289039036E-4]:3.274621661938E-1)[&rate=5.485067289039036E-4]:4.315540699599E-1,(((((135[&rate=5.485067289039036E-4]:7.211453660792E-1,(138[&rate=5.485067289039036E-4]:1.76910247674E-1,136[&rate=5.485067289039036E-4]:4.540339835884E-2)[&rate=5.485067289039036E-4]:7.442351184052E-1)[&rate=5.485067289039036E-4]:1.836102376754E-1,(120[&rate=5.485067289039036E-4]:1.042496454301E0,119[&rate=5.485067289039036E-4]:1.13838686526E0)[&rate=5.485067289039036E-4]:1.143139439743E-1)[&rate=5.485067289039036E-4]:5.028971862631E-1,126[&rate=5.485067289039036E-4]:9.698954728533E-1)[&rate=5.485067289039036E-4]:8.756733519839E-1,(66[&rate=5.485067289039036E-4]:4.626606651713E-1,(67[&rate=5.485067289039036E-4]:3.4646668645E-1,(122[&rate=5.485067289039036E-4]:2.648058301684E-1,(124[&rate=5.485067289039036E-4]:2.05097562911E-1,123[&rate=5.485067289039036E-4]:2.078298033481E-1)[&rate=5.485067289039036E-4]:5.697602682031E-2)[&rate=5.485067289039036E-4]:5.829334066222E-1)[&rate=5.485067289039036E-4]:1.161939787214E-1)[&rate=5.485067289039036E-4]:1.357339699809E-1)[&rate=5.485067289039036E-4]:4.30956280593E-1,32[&rate=5.485067289039036E-4]:1.44419408896E-1)[&rate=5.485067289039036E-4]:1.828080726417E-3)[&rate=5.485067289039036E-4]:2.441035070599E-3)[&rate=5.485067289039036E-4]:2.108435103869E-2);
tree STATE_73530000 [&joint=-20992.431057843216,lnP=-20992.431057843216] = [&R] (((33[&rate=5.523478141757521E-4]:2.418724202322E-2,34[&rate=5.523478141757521E-4]:4.062559818759E-2)[&rate=5.523478141757521E-4]:4.67419576935E-2,32[&rate=5.523478141757521E-4]:6.5449747662E-2)[&rate=5.523478141757521E-4]:3.737147108232E-2,((((125[&rate=5.523478141757521E-4]:6.818782622717E-1,((53[&rate=5.523478141757521E-4]:6.080331705704E-1,(52[&rate=5.523478141757521E-4]:4.178279511297E-1,((103[&rate=5.523478141757521E-4]:3.990260985802E-1,(29[&rate=5.523478141757521E-4]:5.659059434533E-1,(5[&rate=5.523478141757521E-4]:1.600744509147E-1,12[&rate=5.523478141757521E-4]:1.984306152982E-1)[&rate=5.523478141757521E-4]:2.606260130866E-1)[&rate=5.523478141757521E-4]:6.599686745568E-2)[&rate=5.523478141757521E-4]:1.201009880987E0,(134[&rate=5.523478141757521E-4]:2.830120790249E-1,(133[&rate=5.523478141757521E-4]:2.714932644701E-1,137[&rate=5.523478141757521E-4]:3.125891548812E-1)[&rate=5.523478141757521E-4]:4.165580085591E-2)[&rate=5.523478141757521E-4]:3.964759553369E-1)[&rate=5.523478141757521E-4]:4.820857061236E-1)[&rate=5.523478141757521E-4]:1.984019407521E-1)[&rate=5.523478141757521E-4]:8.285220271714E-2,(((((79[&rate=5.523478141757521E-4]:2.419125300874E-1,82[&rate=5.523478141757521E-4]:2.501317081695E-1)[&rate=5.523478141757521E-4]:8.725981183109E-2,(72[&rate=5.523478141757521E-4]:5.259776309615E-2,78[&rate=5.523478141757521E-4]:7.451557131546E-2)[&rate=5.523478141757521E-4]:2.54656770603E-1)[&rate=5.523478141757521E-4]:1.235789697267E-1,(77[&rate=5.523478141757521E-4]:4.782363727363E-1,73[&rate=5.523478141757521E-4]:4.83715824791E-1)[&rate=5.523478141757521E-4]:1.013137726498E-2)[&rate=5.523478141757521E-4]:8.909486664132E-2,((71[&rate=5.523478141757521E-4]:1.612432360466E-1,80[&rate=5.523478141757521E-4]:1.804213182384E-1)[&rate=5.523478141757521E-4]:1.13071175025E-1,81[&rate=5.523478141757521E-4]:2.934924932633E-1)[&rate=5.523478141757521E-4]:2.401345069409E-1)[&rate=5.523478141757521E-4]:2.784175354212E-1,((74[&rate=5.523478141757521E-4]:4.812383458183E-1,(76[&rate=5.523478141757521E-4]:4.654863516044E-1,70[&rate=5.523478141757521E-4]:4.271301872209E-1)[&rate=5.523478141757521E-4]:1.575199421394E-2)[&rate=5.523478141757521E-4]:6.796592398806E-2,75[&rate=5.523478141757521E-4]:5.492042698064E-1)[&rate=5.523478141757521E-4]:3.121553343122E-1)[&rate=5.523478141757521E-4]:5.759888277811E-1)[&rate=5.523478141757521E-4]:2.013754026454E-1)[&rate=5.523478141757521E-4]:5.335163965928E-1,(((54[&rate=5.523478141757521E-4]:2.750990378586E-1,((55[&rate=5.523478141757521E-4]:1.546549355497E-1,56[&rate=5.523478141757521E-4]:1.546549355497E-1)[&rate=5.523478141757521E-4]:1.259574685963E-1,(59[&rate=5.523478141757521E-4]:1.779073558067E-1,(37[&rate=5.523478141757521E-4]:1.668198354995E-1,58[&rate=5.523478141757521E-4]:1.476941524394E-1)[&rate=5.523478141757521E-4]:4.93388864274E-2)[&rate=5.523478141757521E-4]:1.109017696509E-1)[&rate=5.523478141757521E-4]:2.454127852114E-2)[&rate=5.523478141757521E-4]:1.347347370149E-1,57[&rate=5.523478141757521E-4]:4.508173814308E-1)[&rate=5.523478141757521E-4]:3.920578155103E-1,68[&rate=5.523478141757521E-4]:7.909626286351E-1)[&rate=5.523478141757521E-4]:2.577653635628E-1)[&rate=5.523478141757521E-4]:1.519165967971E-1,((67[&rate=5.523478141757521E-4]:1.474690672301E-1,((124[&rate=5.523478141757521E-4]:2.59774987333E-1,122[&rate=5.523478141757521E-4]:2.625072277701E-1)[&rate=5.523478141757521E-4]:6.064431303364E-3,123[&rate=5.523478141757521E-4]:2.685716590735E-1)[&rate=5.523478141757521E-4]:3.801699584973E-1)[&rate=5.523478141757521E-4]:8.831387189052E-2,((((((138[&rate=5.523478141757521E-4]:1.730032216424E-1,136[&rate=5.523478141757521E-4]:4.14963723272E-2)[&rate=5.523478141757521E-4]:5.285970659017E-1,135[&rate=5.523478141757521E-4]:5.016002875441E-1)[&rate=5.523478141757521E-4]:3.108862795396E-2,119[&rate=5.523478141757521E-4]:8.806341209774E-1)[&rate=5.523478141757521E-4]:1.086985695694E-1,120[&rate=5.523478141757521E-4]:8.934422795879E-1)[&rate=5.523478141757521E-4]:1.016768530542E0,126[&rate=5.523478141757521E-4]:1.220398698445E0)[&rate=5.523478141757521E-4]:1.294107615724E-1,66[&rate=5.523478141757521E-4]:1.026352703327E-1)[&rate=5.523478141757521E-4]:1.331476687879E-1)[&rate=5.523478141757521E-4]:4.17141012102E-1)[&rate=5.523478141757521E-4]:1.150487852391E-1,((38[&rate=5.523478141757521E-4]:8.307217857314E-1,((((146[&rate=5.523478141757521E-4]:5.082491780941E-1,((2[&rate=5.523478141757521E-4]:7.72033088168E-1,(31[&rate=5.523478141757521E-4]:8.546814944593E-1,((22[&rate=5.523478141757521E-4]:3.589041073174E-1,27[&rate=5.523478141757521E-4]:3.753424634818E-1)[&rate=5.523478141757521E-4]:3.701669074665E-1,(26[&rate=5.523478141757521E-4]:5.798422605701E-1,(7[&rate=5.523478141757521E-4]:3.637827221721E-1,8[&rate=5.523478141757521E-4]:3.637827221721E-1)[&rate=5.523478141757521E-4]:1.092102233295E-1)[&rate=5.523478141757521E-4]:1.601876583235E-1)[&rate=5.523478141757521E-4]:7.081595912735E-2)[&rate=5.523478141757521E-4]:1.447488539827E-1)[&rate=5.523478141757521E-4]:1.519834924539E0,(101[&rate=5.523478141757521E-4]:1.191430678947E0,(((((105[&rate=5.523478141757521E-4]:6.813317004131E-1,110[&rate=5.523478141757521E-4]:7.032495086322E-1)[&rate=5.523478141757521E-4]:1.35729128484E-1,((((17[&rate=5.523478141757521E-4]:5.300710860297E-1,14[&rate=5.523478141757521E-4]:4.91714921646E-1)[&rate=5.523478141757521E-4]:1.315238496692E-1,(4[&rate=5.523478141757521E-4]:1.235624002756E-1,30[&rate=5.523478141757521E-4]:2.961651400016E-1)[&rate=5.523478141757521E-4]:4.421421244644E-1)[&rate=5.523478141757521E-4]:1.29759880876E-2,(113[&rate=5.523478141757521E-4]:5.591259002615E-1,9[&rate=5.523478141757521E-4]:5.509067221795E-1)[&rate=5.523478141757521E-4]:7.708885914129E-2)[&rate=5.523478141757521E-4]:4.814393698353E-2,117[&rate=5.523478141757521E-4]:6.870984224139E-1)[&rate=5.523478141757521E-4]:1.600993927845E-1)[&rate=5.523478141757521E-4]:1.934219428788E-1,((115[&rate=5.523478141757521E-4]:7.080599290059E-1,((108[&rate=5.523478141757521E-4]:5.295478477727E-1,((114[&rate=5.523478141757521E-4]:3.730231595088E-1,112[&rate=5.523478141757521E-4]:4.552149403306E-1)[&rate=5.523478141757521E-4]:8.666579939988E-2,(109[&rate=5.523478141757521E-4]:4.515965320441E-1,107[&rate=5.523478141757521E-4]:4.324184498524E-1)[&rate=5.523478141757521E-4]:8.754448165904E-2)[&rate=5.523478141757521E-4]:1.232464228869E-2)[&rate=5.523478141757521E-4]:1.496255454321E-1,(13[&rate=5.523478141757521E-4]:5.232351423898E-1,19[&rate=5.523478141757521E-4]:5.615913067735E-1)[&rate=5.523478141757521E-4]:1.805957850615E-1)[&rate=5.523478141757521E-4]:8.642078237646E-2)[&rate=5.523478141757521E-4]:2.096070540989E-2,(116[&rate=5.523478141757521E-4]:7.069092340286E-1,((148[&rate=5.523478141757521E-4]:1.724519801272E-1,143[&rate=5.523478141757521E-4]:1.697122540999E-1)[&rate=5.523478141757521E-4]:3.898641006476E-1,((111[&rate=5.523478141757521E-4]:4.664230600171E-1,139[&rate=5.523478141757521E-4]:6.417655257704E-1)[&rate=5.523478141757521E-4]:6.800206344937E-2,(104[&rate=5.523478141757521E-4]:2.135796076168E-1,106[&rate=5.523478141757521E-4]:2.135796076168E-1)[&rate=5.523478141757521E-4]:3.044071596853E-1)[&rate=5.523478141757521E-4]:6.624712169186E-2)[&rate=5.523478141757521E-4]:1.829493176374E-1)[&rate=5.523478141757521E-4]:2.211140038719E-2)[&rate=5.523478141757521E-4]:2.266676168121E-1)[&rate=5.523478141757521E-4]:2.380019678876E-1,((142[&rate=5.523478141757521E-4]:1.980434056509E-1,((145[&rate=5.523478141757521E-4]:6.267008726617E-2,141[&rate=5.523478141757521E-4]:5.993036123858E-2)[&rate=5.523478141757521E-4]:5.309399500428E-2,144[&rate=5.523478141757521E-4]:1.102846302155E-1)[&rate=5.523478141757521E-4]:8.227932338047E-2)[&rate=5.523478141757521E-4]:1.203619243032E0,((((1[&rate=5.523478141757521E-4]:4.834444197868E-2,(28[&rate=5.523478141757521E-4]:6.725168006015E-1,21[&rate=5.523478141757521E-4]:6.478592663551E-1)[&rate=5.523478141757521E-4]:1.621290112401E-1)[&rate=5.523478141757521E-4]:3.29006742971E-2,24[&rate=5.523478141757521E-4]:8.62067034084E-1)[&rate=5.523478141757521E-4]:3.070706711398E-1,102[&rate=5.523478141757521E-4]:7.493869607446E-3)[&rate=5.523478141757521E-4]:6.842014179551E-4,((11[&rate=5.523478141757521E-4]:7.609756009516E-1,140[&rate=5.523478141757521E-4]:7.417975187599E-1)[&rate=5.523478141757521E-4]:2.890503465537E-2,((25[&rate=5.523478141757521E-4]:5.28380687992E-1,20[&rate=5.523478141757521E-4]:5.092026058003E-1)[&rate=5.523478141757521E-4]:6.719008271726E-2,23[&rate=5.523478141757521E-4]:5.846118665996E-1)[&rate=5.523478141757521E-4]:2.902002758566E-1)[&rate=5.523478141757521E-4]:2.840508600759E-1)[&rate=5.523478141757521E-4]:1.469092351916E-1)[&rate=5.523478141757521E-4]:4.682209098081E-2)[&rate=5.523478141757521E-4]:2.904760764575E-1,((3[&rate=5.523478141757521E-4]:5.466093628945E-1,(((92[&rate=5.523478141757521E-4]:1.071452585336E-1,(91[&rate=5.523478141757521E-4]:1.652408645522E-2,90[&rate=5.523478141757521E-4]:1.652408645522E-2)[&rate=5.523478141757521E-4]:9.062117207838E-2)[&rate=5.523478141757521E-4]:1.863950726328E-1,((86[&rate=5.523478141757521E-4]:1.527907081029E-1,((83[&rate=5.523478141757521E-4]:8.852036259151E-2,(84[&rate=5.523478141757521E-4]:6.784737449046E-2,85[&rate=5.523478141757521E-4]:6.784737449046E-2)[&rate=5.523478141757521E-4]:2.067298810104E-2)[&rate=5.523478141757521E-4]:3.772737020294E-2,93[&rate=5.523478141757521E-4]:1.399463629315E-1)[&rate=5.523478141757521E-4]:2.654297530843E-2)[&rate=5.523478141757521E-4]:1.162453626111E-1,87[&rate=5.523478141757521E-4]:2.690360707139E-1)[&rate=5.523478141757521E-4]:1.080563031541E-2)[&rate=5.523478141757521E-4]:1.080192511023E-2,(88[&rate=5.523478141757521E-4]:7.716010485238E-2,89[&rate=5.523478141757521E-4]:9.08587349894E-2)[&rate=5.523478141757521E-4]:2.134835212872E-1)[&rate=5.523478141757521E-4]:7.95691764152E-1)[&rate=5.523478141757521E-4]:4.012287227594E-1,(18[&rate=5.523478141757521E-4]:9.02235758218E-1,((15[&rate=5.523478141757521E-4]:4.178343616655E-1,10[&rate=5.523478141757521E-4]:3.79478197282E-1)[&rate=5.523478141757521E-4]:1.95132448482E-1,6[&rate=5.523478141757521E-4]:5.581722895997E-1)[&rate=5.523478141757521E-4]:2.810497699882E-1)[&rate=5.523478141757521E-4]:1.606708205864E-1)[&rate=5.523478141757521E-4]:5.41807661974E-1)[&rate=5.523478141757521E-4]:7.045246573462E-1)[&rate=5.523478141757521E-4]:1.168756899252E-1)[&rate=5.523478141757521E-4]:5.288838898118E-2)[&rate=5.523478141757521E-4]:8.926458803142E-2,(16[&rate=5.523478141757521E-4]:2.499803214589E0,40[&rate=5.523478141757521E-4]:4.143102884713E-1)[&rate=5.523478141757521E-4]:6.298489841926E-2)[&rate=5.523478141757521E-4]:9.565050676552E-3,(147[&rate=5.523478141757521E-4]:4.254383786832E-1,(39[&rate=5.523478141757521E-4]:2.821795859542E-1,97[&rate=5.523478141757521E-4]:2.11141334588E-1)[&rate=5.523478141757521E-4]:8.588174354868E-2)[&rate=5.523478141757521E-4]:1.187989080643E-1)[&rate=5.523478141757521E-4]:2.936813233819E-2,((98[&rate=5.523478141757521E-4]:4.820516231407E-1,(95[&rate=5.523478141757521E-4]:2.920910989703E-1,(94[&rate=5.523478141757521E-4]:2.046744344209E-1,100[&rate=5.523478141757521E-4]:2.046744344209E-1)[&rate=5.523478141757521E-4]:2.717210997318E-3)[&rate=5.523478141757521E-4]:2.008894859191E-1)[&rate=5.523478141757521E-4]:3.846900693101E-2,(99[&rate=5.523478141757521E-4]:3.425904237882E-1,96[&rate=5.523478141757521E-4]:3.070712981054E-1)[&rate=5.523478141757521E-4]:1.997881297807E-1)[&rate=5.523478141757521E-4]:1.241230403799E-1)[&rate=5.523478141757521E-4]:3.827994267552E-1)[&rate=5.523478141757521E-4]:4.593034671288E-1,((127[&rate=5.523478141757521E-4]:2.228326681399E0,121[&rate=5.523478141757521E-4]:1.787230790988E0)[&rate=5.523478141757521E-4]:7.441652620686E-1,(((((((49[&rate=5.523478141757521E-4]:2.249847731657E-1,50[&rate=5.523478141757521E-4]:2.249847731657E-1)[&rate=5.523478141757521E-4]:3.031292798629E-1,(51[&rate=5.523478141757521E-4]:4.781807279433E-1,44[&rate=5.523478141757521E-4]:5.000386514405E-1)[&rate=5.523478141757521E-4]:5.539780595957E-2)[&rate=5.523478141757521E-4]:1.069483114693E-2,((41[&rate=5.523478141757521E-4]:3.535645007085E-1,(48[&rate=5.523478141757521E-4]:3.613141849782E-1,42[&rate=5.523478141757521E-4]:3.23062818858E-1)[&rate=5.523478141757521E-4]:3.596616272476E-2)[&rate=5.523478141757521E-4]:7.669311479634E-2,(46[&rate=5.523478141757521E-4]:3.885244300667E-1,43[&rate=5.523478141757521E-4]:3.885244300667E-1)[&rate=5.523478141757521E-4]:9.637799418114E-2)[&rate=5.523478141757521E-4]:8.669334517346E-2)[&rate=5.523478141757521E-4]:6.998991552567E-2,45[&rate=5.523478141757521E-4]:6.333889636356E-1)[&rate=5.523478141757521E-4]:9.33274068714E-2,47[&rate=5.523478141757521E-4]:7.349130918184E-1)[&rate=5.523478141757521E-4]:2.322018583436E-1,((((65[&rate=5.523478141757521E-4]:2.024763026774E-1,(64[&rate=5.523478141757521E-4]:2.834744468516E-1,(62[&rate=5.523478141757521E-4]:1.990827881428E-1,60[&rate=5.523478141757521E-4]:7.301966225007E-3)[&rate=5.523478141757521E-4]:1.254875491199E-1)[&rate=5.523478141757521E-4]:6.968678733255E-2)[&rate=5.523478141757521E-4]:2.295628567894E-1,(61[&rate=5.523478141757521E-4]:2.609198014442E-1,63[&rate=5.523478141757521E-4]:2.198239110332E-1)[&rate=5.523478141757521E-4]:3.629001799403E-1)[&rate=5.523478141757521E-4]:6.959208940855E-1,128[&rate=5.523478141757521E-4]:1.180014848073E0)[&rate=5.523478141757521E-4]:2.536957453986E-2,(69[&rate=5.523478141757521E-4]:1.053327920089E0,(118[&rate=5.523478141757521E-4]:6.59617253818E-1,((130[&rate=5.523478141757521E-4]:1.612815563085E-1,131[&rate=5.523478141757521E-4]:1.640212823358E-1)[&rate=5.523478141757521E-4]:1.425161072566E-1,(129[&rate=5.523478141757521E-4]:2.803441441631E-1,132[&rate=5.523478141757521E-4]:2.830838701904E-1)[&rate=5.523478141757521E-4]:2.345351940201E-2)[&rate=5.523478141757521E-4]:2.18833288883E-1)[&rate=5.523478141757521E-4]:3.827517621616E-1)[&rate=5.523478141757521E-4]:3.027414340303E-1)[&rate=5.523478141757521E-4]:5.269300185293E-1)[&rate=5.523478141757521E-4]:1.325075234199E-1,(35[&rate=5.523478141757521E-4]:3.114386950941E-3,36[&rate=5.523478141757521E-4]:4.96897294167E-2)[&rate=5.523478141757521E-4]:3.329404543231E-1)[&rate=5.523478141757521E-4]:6.931381452189E-2)[&rate=5.523478141757521E-4]:2.822911505488E-1)[&rate=5.523478141757521E-4]:8.031293011701E-2)[&rate=5.523478141757521E-4]:2.197799891317E-1);
tree STATE_73620000 [&joint=-20966.04462416597,lnP=-20966.04462416597] = [&R] (33[&rate=5.556742293346906E-4]:1.975522456951E-1,(32[&rate=5.556742293346906E-4]:5.912439381861E-3,((((66[&rate=5.556742293346906E-4]:4.598797825372E-2,((126[&rate=5.556742293346906E-4]:7.938624700328E-1,119[&rate=5.556742293346906E-4]:1.579564992677E0)[&rate=5.556742293346906E-4]:2.494368028799E-1,120[&rate=5.556742293346906E-4]:1.733111384598E0)[&rate=5.556742293346906E-4]:2.49862895026E-1)[&rate=5.556742293346906E-4]:8.956066149359E-2,(67[&rate=5.556742293346906E-4]:1.065992440815E-1,((122[&rate=5.556742293346906E-4]:2.84203766626E-1,(123[&rate=5.556742293346906E-4]:1.321959963467E-1,124[&rate=5.556742293346906E-4]:1.294637559096E-1)[&rate=5.556742293346906E-4]:1.520077702792E-1)[&rate=5.556742293346906E-4]:1.949392579498E-1,((138[&rate=5.556742293346906E-4]:3.422746405584E-1,136[&rate=5.556742293346906E-4]:2.107677912432E-1)[&rate=5.556742293346906E-4]:1.947775554889E-1,135[&rate=5.556742293346906E-4]:3.370521960472E-1)[&rate=5.556742293346906E-4]:1.325749785037E0)[&rate=5.556742293346906E-4]:1.287287698464E-1)[&rate=5.556742293346906E-4]:2.894939566582E-2)[&rate=5.556742293346906E-4]:4.736310933819E-1,(((38[&rate=5.556742293346906E-4]:8.039447854013E-1,((((96[&rate=5.556742293346906E-4]:6.261732991492E-1,99[&rate=5.556742293346906E-4]:6.616924248321E-1)[&rate=5.556742293346906E-4]:7.984692258862E-2,(98[&rate=5.556742293346906E-4]:6.659668711105E-1,(95[&rate=5.556742293346906E-4]:5.257518006969E-1,(94[&rate=5.556742293346906E-4]:3.384652592603E-1,100[&rate=5.556742293346906E-4]:3.384652592603E-1)[&rate=5.556742293346906E-4]:1.025870878846E-1)[&rate=5.556742293346906E-4]:1.511440321623E-1)[&rate=5.556742293346906E-4]:5.371455281302E-2)[&rate=5.556742293346906E-4]:4.352107636077E-2,(40[&rate=5.556742293346906E-4]:6.179921692E-1,(((146[&rate=5.556742293346906E-4]:5.995106158923E-1,147[&rate=5.556742293346906E-4]:5.366690858377E-1)[&rate=5.556742293346906E-4]:3.8434732907E-2,(16[&rate=5.556742293346906E-4]:2.521234295946E0,(39[&rate=5.556742293346906E-4]:2.726738480524E-1,(101[&rate=5.556742293346906E-4]:8.111752851706E-1,(((((87[&rate=5.556742293346906E-4]:1.248619772112E-1,(92[&rate=5.556742293346906E-4]:5.508645799185E-2,(91[&rate=5.556742293346906E-4]:4.958433773254E-2,90[&rate=5.556742293346906E-4]:4.958433773254E-2)[&rate=5.556742293346906E-4]:5.502120259317E-3)[&rate=5.556742293346906E-4]:8.347414935635E-2)[&rate=5.556742293346906E-4]:6.388821942389E-3,((84[&rate=5.556742293346906E-4]:8.056579159205E-2,(86[&rate=5.556742293346906E-4]:7.709369073045E-2,93[&rate=5.556742293346906E-4]:9.079232086746E-2)[&rate=5.556742293346906E-4]:3.472100861601E-3)[&rate=5.556742293346906E-4]:1.517911903145E-2,(83[&rate=5.556742293346906E-4]:7.410651884138E-2,85[&rate=5.556742293346906E-4]:7.410651884138E-2)[&rate=5.556742293346906E-4]:2.163839178212E-2)[&rate=5.556742293346906E-4]:3.550588853008E-2)[&rate=5.556742293346906E-4]:1.88376226709E-1,(88[&rate=5.556742293346906E-4]:1.003716609314E-1,89[&rate=5.556742293346906E-4]:1.140702910684E-1)[&rate=5.556742293346906E-4]:2.192553649312E-1)[&rate=5.556742293346906E-4]:8.931314312963E-1,(((15[&rate=5.556742293346906E-4]:3.461132336722E-1,10[&rate=5.556742293346906E-4]:3.077570692888E-1)[&rate=5.556742293346906E-4]:8.035880618552E-2,6[&rate=5.556742293346906E-4]:3.716775193099E-1)[&rate=5.556742293346906E-4]:1.662003295706E-1,(18[&rate=5.556742293346906E-4]:5.021841344826E-1,3[&rate=5.556742293346906E-4]:3.87115641332E-1)[&rate=5.556742293346906E-4]:9.870741302801E-2)[&rate=5.556742293346906E-4]:1.872093754018E-1)[&rate=5.556742293346906E-4]:6.576078780569E-1,(((((23[&rate=5.556742293346906E-4]:7.632075724356E-1,(20[&rate=5.556742293346906E-4]:6.32345842976E-1,(11[&rate=5.556742293346906E-4]:2.87228297782E-1,140[&rate=5.556742293346906E-4]:2.680502155903E-1)[&rate=5.556742293346906E-4]:2.684052164268E-1)[&rate=5.556742293346906E-4]:1.226425513775E-1)[&rate=5.556742293346906E-4]:1.224725601611E-2,25[&rate=5.556742293346906E-4]:7.864137325613E-1)[&rate=5.556742293346906E-4]:3.545769755763E-1,(1[&rate=5.556742293346906E-4]:5.359895229701E-2,(24[&rate=5.556742293346906E-4]:7.06685498056E-1,(28[&rate=5.556742293346906E-4]:3.621090103347E-1,21[&rate=5.556742293346906E-4]:3.374514760882E-1)[&rate=5.556742293346906E-4]:3.500559397761E-1)[&rate=5.556742293346906E-4]:1.277353720492E-1)[&rate=5.556742293346906E-4]:3.065698380324E-1)[&rate=5.556742293346906E-4]:1.346918203244E-1,102[&rate=5.556742293346906E-4]:1.140386928457E-1)[&rate=5.556742293346906E-4]:6.17183815694E-2,(((((148[&rate=5.556742293346906E-4]:2.917588246015E-1,143[&rate=5.556742293346906E-4]:2.890190985741E-1)[&rate=5.556742293346906E-4]:3.851452539274E-1,(116[&rate=5.556742293346906E-4]:5.769073287042E-1,((106[&rate=5.556742293346906E-4]:4.7929277144E-1,(104[&rate=5.556742293346906E-4]:2.562659496458E-1,111[&rate=5.556742293346906E-4]:2.727043058101E-1)[&rate=5.556742293346906E-4]:2.230268217943E-1)[&rate=5.556742293346906E-4]:7.338380959692E-2,139[&rate=5.556742293346906E-4]:7.444574029547E-1)[&rate=5.556742293346906E-4]:8.450472026997E-2)[&rate=5.556742293346906E-4]:6.164058544102E-2)[&rate=5.556742293346906E-4]:1.422546487626E-1,((115[&rate=5.556742293346906E-4]:6.210298166009E-1,((108[&rate=5.556742293346906E-4]:4.547981518354E-1,107[&rate=5.556742293346906E-4]:4.575378778628E-1)[&rate=5.556742293346906E-4]:5.644239292689E-2,((112[&rate=5.556742293346906E-4]:2.751106223904E-1,114[&rate=5.556742293346906E-4]:1.929188415686E-1)[&rate=5.556742293346906E-4]:2.033309220822E-1,109[&rate=5.556742293346906E-4]:4.757018184453E-1)[&rate=5.556742293346906E-4]:5.745653453608E-2)[&rate=5.556742293346906E-4]:1.67323518414E-1)[&rate=5.556742293346906E-4]:3.17799175375E-2,(13[&rate=5.556742293346906E-4]:5.124071237115E-1,19[&rate=5.556742293346906E-4]:5.507632880952E-1)[&rate=5.556742293346906E-4]:2.225943912487E-1)[&rate=5.556742293346906E-4]:1.279928287694E-1)[&rate=5.556742293346906E-4]:2.032336229687E-1,((((17[&rate=5.556742293346906E-4]:3.58898424607E-1,14[&rate=5.556742293346906E-4]:3.205422602233E-1)[&rate=5.556742293346906E-4]:3.552946068014E-1,9[&rate=5.556742293346906E-4]:6.676176889427E-1)[&rate=5.556742293346906E-4]:1.718413515875E-2,((117[&rate=5.556742293346906E-4]:3.708203853321E-1,4[&rate=5.556742293346906E-4]:3.105464127293E-1)[&rate=5.556742293346906E-4]:2.50114933702E-1,30[&rate=5.556742293346906E-4]:7.332640861573E-1)[&rate=5.556742293346906E-4]:7.482540917701E-2)[&rate=5.556742293346906E-4]:3.789899998264E-2,((113[&rate=5.556742293346906E-4]:4.790332078469E-1,110[&rate=5.556742293346906E-4]:4.735537557922E-1)[&rate=5.556742293346906E-4]:5.055582566904E-2,105[&rate=5.556742293346906E-4]:5.021917732421E-1)[&rate=5.556742293346906E-4]:2.013309686502E-1)[&rate=5.556742293346906E-4]:3.353079645321E-1)[&rate=5.556742293346906E-4]:1.422293163499E-1,(142[&rate=5.556742293346906E-4]:3.878801890112E-1,(141[&rate=5.556742293346906E-4]:1.067748294359E-1,(145[&rate=5.556742293346906E-4]:7.901861982833E-2,144[&rate=5.556742293346906E-4]:7.353916777339E-2)[&rate=5.556742293346906E-4]:3.049593563519E-2)[&rate=5.556742293346906E-4]:2.783656335477E-1)[&rate=5.556742293346906E-4]:9.931798337631E-1)[&rate=5.556742293346906E-4]:4.127239410652E-2)[&rate=5.556742293346906E-4]:1.57622959431E-1)[&rate=5.556742293346906E-4]:4.832747033795E-1)[&rate=5.556742293346906E-4]:4.346627218755E-1)[&rate=5.556742293346906E-4]:1.630675217764E-1)[&rate=5.556742293346906E-4]:8.198539973552E-2)[&rate=5.556742293346906E-4]:8.820746858445E-2,(((((7[&rate=5.556742293346906E-4]:2.970484452568E-1,8[&rate=5.556742293346906E-4]:2.970484452568E-1)[&rate=5.556742293346906E-4]:3.342107759568E-1,26[&rate=5.556742293346906E-4]:7.381085362822E-1)[&rate=5.556742293346906E-4]:6.282661945288E-2,31[&rate=5.556742293346906E-4]:8.447707721735E-1)[&rate=5.556742293346906E-4]:7.803529903329E-3,(22[&rate=5.556742293346906E-4]:6.693194545991E-1,27[&rate=5.556742293346906E-4]:6.857578107635E-1)[&rate=5.556742293346906E-4]:1.284603269296E-1)[&rate=5.556742293346906E-4]:1.039040076684E-1,2[&rate=5.556742293346906E-4]:7.290810494711E-1)[&rate=5.556742293346906E-4]:1.833578991507E0)[&rate=5.556742293346906E-4]:1.205793105113E-2)[&rate=5.556742293346906E-4]:1.679503053802E-2)[&rate=5.556742293346906E-4]:5.138715857654E-2,97[&rate=5.556742293346906E-4]:6.151361069483E-1)[&rate=5.556742293346906E-4]:1.860764380158E-1)[&rate=5.556742293346906E-4]:1.670780777469E-1,(((121[&rate=5.556742293346906E-4]:2.16601454057E0,35[&rate=5.556742293346906E-4]:3.998714331012E-2)[&rate=5.556742293346906E-4]:5.791509716389E-2,(((((62[&rate=5.556742293346906E-4]:3.311664717135E-1,(64[&rate=5.556742293346906E-4]:2.302051513389E-1,60[&rate=5.556742293346906E-4]:7.952021983221E-2)[&rate=5.556742293346906E-4]:5.986542996351E-2)[&rate=5.556742293346906E-4]:9.060859720935E-3,65[&rate=5.556742293346906E-4]:1.484465095166E-1)[&rate=5.556742293346906E-4]:1.909081134794E-1,(61[&rate=5.556742293346906E-4]:1.321914452312E-1,63[&rate=5.556742293346906E-4]:9.109555482017E-2)[&rate=5.556742293346906E-4]:3.989439996826E-1)[&rate=5.556742293346906E-4]:6.622618102568E-1,(128[&rate=5.556742293346906E-4]:1.046185834171E0,(118[&rate=5.556742293346906E-4]:7.799547519796E-1,((((130[&rate=5.556742293346906E-4]:1.434292966961E-1,131[&rate=5.556742293346906E-4]:1.461690227234E-1)[&rate=5.556742293346906E-4]:5.158028506581E-2,129[&rate=5.556742293346906E-4]:1.950095817619E-1)[&rate=5.556742293346906E-4]:3.563632709307E-2,132[&rate=5.556742293346906E-4]:2.333856348823E-1)[&rate=5.556742293346906E-4]:3.100815808357E-1,69[&rate=5.556742293346906E-4]:6.886726951702E-1)[&rate=5.556742293346906E-4]:1.022409609191E-1)[&rate=5.556742293346906E-4]:4.059571095885E-1)[&rate=5.556742293346906E-4]:7.485393602379E-3)[&rate=5.556742293346906E-4]:5.286961891769E-1,(45[&rate=5.556742293346906E-4]:7.585734873675E-1,((((46[&rate=5.556742293346906E-4]:5.248955095693E-1,43[&rate=5.556742293346906E-4]:5.248955095693E-1)[&rate=5.556742293346906E-4]:8.035567661186E-2,((41[&rate=5.556742293346906E-4]:3.193250301514E-1,42[&rate=5.556742293346906E-4]:3.247895110256E-1)[&rate=5.556742293346906E-4]:1.598399419468E-2,48[&rate=5.556742293346906E-4]:3.790248713405E-1)[&rate=5.556742293346906E-4]:2.152973530921E-1)[&rate=5.556742293346906E-4]:8.463785731609E-2,(49[&rate=5.556742293346906E-4]:5.25954994128E-1,50[&rate=5.556742293346906E-4]:5.25954994128E-1)[&rate=5.556742293346906E-4]:1.311471641235E-1)[&rate=5.556742293346906E-4]:3.068211547674E-2,(51[&rate=5.556742293346906E-4]:6.702083756158E-1,(47[&rate=5.556742293346906E-4]:1.671756853311E-1,44[&rate=5.556742293346906E-4]:1.617112044568E-1)[&rate=5.556742293346906E-4]:5.303550946562E-1)[&rate=5.556742293346906E-4]:2.304037898669E-2)[&rate=5.556742293346906E-4]:4.619904970489E-2)[&rate=5.556742293346906E-4]:5.039771729132E-2)[&rate=5.556742293346906E-4]:4.430194681157E-2)[&rate=5.556742293346906E-4]:8.548579724977E-3,(127[&rate=5.556742293346906E-4]:2.554076314939E0,36[&rate=5.556742293346906E-4]:3.352836973389E-2)[&rate=5.556742293346906E-4]:1.194977929308E-1)[&rate=5.556742293346906E-4]:2.622065964337E-1)[&rate=5.556742293346906E-4]:2.262690163397E-1,((125[&rate=5.556742293346906E-4]:1.014517053956E0,((((103[&rate=5.556742293346906E-4]:6.001118552025E-1,(29[&rate=5.556742293346906E-4]:4.736090384815E-1,(5[&rate=5.556742293346906E-4]:2.205353276298E-1,12[&rate=5.556742293346906E-4]:2.588914920133E-1)[&rate=5.556742293346906E-4]:1.078682313997E-1)[&rate=5.556742293346906E-4]:3.593795290497E-1)[&rate=5.556742293346906E-4]:1.93436826316E0,52[&rate=5.556742293346906E-4]:8.701863838017E-1)[&rate=5.556742293346906E-4]:1.689501656857E-1,(((((79[&rate=5.556742293346906E-4]:1.548116092237E-1,71[&rate=5.556742293346906E-4]:1.274143489497E-1)[&rate=5.556742293346906E-4]:8.57787138138E-2,((78[&rate=5.556742293346906E-4]:5.934527194267E-2,72[&rate=5.556742293346906E-4]:3.742746372336E-2)[&rate=5.556742293346906E-4]:1.615330141713E-1,82[&rate=5.556742293346906E-4]:2.29097464196E-1)[&rate=5.556742293346906E-4]:1.971203692356E-2)[&rate=5.556742293346906E-4]:8.9036274464E-2,((81[&rate=5.556742293346906E-4]:5.346773012139E-2,80[&rate=5.556742293346906E-4]:5.346773012139E-2)[&rate=5.556742293346906E-4]:2.074333378361E-1,(77[&rate=5.556742293346906E-4]:1.317687410139E-1,73[&rate=5.556742293346906E-4]:1.372481930686E-1)[&rate=5.556742293346906E-4]:1.72967943382E-1)[&rate=5.556742293346906E-4]:6.05063514617E-2)[&rate=5.556742293346906E-4]:2.75908262565E-1,(((70[&rate=5.556742293346906E-4]:2.962168407788E-1,74[&rate=5.556742293346906E-4]:3.345730051623E-1)[&rate=5.556742293346906E-4]:6.118959545954E-2,76[&rate=5.556742293346906E-4]:3.957626006218E-1)[&rate=5.556742293346906E-4]:5.966062915448E-2,75[&rate=5.556742293346906E-4]:4.554232297763E-1)[&rate=5.556742293346906E-4]:1.912075207011E-1)[&rate=5.556742293346906E-4]:9.896259835585E-1,(133[&rate=5.556742293346906E-4]:5.315029315616E-1,(137[&rate=5.556742293346906E-4]:4.681176377698E-1,134[&rate=5.556742293346906E-4]:3.968847610576E-1)[&rate=5.556742293346906E-4]:1.044811842028E-1)[&rate=5.556742293346906E-4]:1.14037024083E0)[&rate=5.556742293346906E-4]:1.411461527522E-1)[&rate=5.556742293346906E-4]:6.505555996362E-3,53[&rate=5.556742293346906E-4]:1.037445384172E0)[&rate=5.556742293346906E-4]:1.874541834445E-1)[&rate=5.556742293346906E-4]:2.301686076362E-1,((((55[&rate=5.556742293346906E-4]:1.486288274801E-1,56[&rate=5.556742293346906E-4]:1.486288274801E-1)[&rate=5.556742293346906E-4]:1.767655907024E-1,((58[&rate=5.556742293346906E-4]:1.989165162905E-1,(37[&rate=5.556742293346906E-4]:1.220511831905E-1,54[&rate=5.556742293346906E-4]:4.554845095009E-2)[&rate=5.556742293346906E-4]:9.599101616004E-2)[&rate=5.556742293346906E-4]:8.378663095099E-2,59[&rate=5.556742293346906E-4]:2.635774641813E-1)[&rate=5.556742293346906E-4]:7.001367531282E-2)[&rate=5.556742293346906E-4]:8.532751153494E-2,57[&rate=5.556742293346906E-4]:4.216508914662E-1)[&rate=5.556742293346906E-4]:3.362951637799E-1,68[&rate=5.556742293346906E-4]:7.060334869401E-1)[&rate=5.556742293346906E-4]:3.71985507985E-1)[&rate=5.556742293346906E-4]:6.462807581957E-2)[&rate=5.556742293346906E-4]:1.425330015682E-2)[&rate=5.556742293346906E-4]:2.72644138483E-1,34[&rate=5.556742293346906E-4]:1.881017298209E-2)[&rate=5.556742293346906E-4]:9.020074618855E-3)[&rate=5.556742293346906E-4]:1.861603542586E-1);
tree STATE_73710000 [&joint=-20963.452187459705,lnP=-20963.452187459705] = [&R] ((32[&rate=5.549576544144979E-4]:2.320147799615E-2,(34[&rate=5.549576544144979E-4]:7.474796788095E-3,(((125[&rate=5.549576544144979E-4]:9.149201322162E-1,(((((73[&rate=5.549576544144979E-4]:2.167254060312E-1,77[&rate=5.549576544144979E-4]:2.112459539765E-1)[&rate=5.549576544144979E-4]:2.52635440292E-1,((82[&rate=5.549576544144979E-4]:3.451507523927E-1,(79[&rate=5.549576544144979E-4]:1.661453932115E-1,(72[&rate=5.549576544144979E-4]:5.807410271337E-2,78[&rate=5.549576544144979E-4]:7.999191093268E-2)[&rate=5.549576544144979E-4]:8.61534822788E-2)[&rate=5.549576544144979E-4]:1.707861810991E-1)[&rate=5.549576544144979E-4]:5.82578971957E-2,71[&rate=5.549576544144979E-4]:3.677922112323E-1)[&rate=5.549576544144979E-4]:3.307548440604E-2)[&rate=5.549576544144979E-4]:2.571231716106E-4,(81[&rate=5.549576544144979E-4]:1.254413044134E-1,80[&rate=5.549576544144979E-4]:1.254413044134E-1)[&rate=5.549576544144979E-4]:2.948615965883E-1)[&rate=5.549576544144979E-4]:1.984477352006E-1,((70[&rate=5.549576544144979E-4]:4.150501403911E-1,(76[&rate=5.549576544144979E-4]:4.166037765725E-1,74[&rate=5.549576544144979E-4]:4.166037765725E-1)[&rate=5.549576544144979E-4]:3.680252820203E-2)[&rate=5.549576544144979E-4]:9.016232445014E-2,75[&rate=5.549576544144979E-4]:5.435686292247E-1)[&rate=5.549576544144979E-4]:1.244970754708E-1)[&rate=5.549576544144979E-4]:7.79262555136E-1,(53[&rate=5.549576544144979E-4]:6.803777210453E-1,(((103[&rate=5.549576544144979E-4]:4.41617515943E-1,(29[&rate=5.549576544144979E-4]:6.339797149152E-1,(5[&rate=5.549576544144979E-4]:1.464192495804E-1,12[&rate=5.549576544144979E-4]:1.847754139639E-1)[&rate=5.549576544144979E-4]:3.423549858828E-1)[&rate=5.549576544144979E-4]:4.051451335662E-2)[&rate=5.549576544144979E-4]:1.436760441171E0,(137[&rate=5.549576544144979E-4]:4.728956341879E-1,(134[&rate=5.549576544144979E-4]:3.468473608992E-1,133[&rate=5.549576544144979E-4]:3.769843472003E-1)[&rate=5.549576544144979E-4]:5.481539657656E-2)[&rate=5.549576544144979E-4]:5.561672544332E-1)[&rate=5.549576544144979E-4]:1.362987880063E-1,52[&rate=5.549576544144979E-4]:3.503830105596E-1)[&rate=5.549576544144979E-4]:3.381914317971E-1)[&rate=5.549576544144979E-4]:2.048748017409E-2)[&rate=5.549576544144979E-4]:4.24437444658E-1)[&rate=5.549576544144979E-4]:2.41431931453E-1,(((((54[&rate=5.549576544144979E-4]:1.509013941849E-1,58[&rate=5.549576544144979E-4]:2.082784433652E-1)[&rate=5.549576544144979E-4]:1.57331927429E-2,(57[&rate=5.549576544144979E-4]:1.967747534262E-1,59[&rate=5.549576544144979E-4]:1.940425129891E-1)[&rate=5.549576544144979E-4]:1.084344005892E-2)[&rate=5.549576544144979E-4]:3.068159844758E-2,37[&rate=5.549576544144979E-4]:2.738189176158E-1)[&rate=5.549576544144979E-4]:1.143907984497E-1,(55[&rate=5.549576544144979E-4]:3.38754115866E-1,56[&rate=5.549576544144979E-4]:3.38754115866E-1)[&rate=5.549576544144979E-4]:3.007512767649E-3)[&rate=5.549576544144979E-4]:4.658223750938E-1,68[&rate=5.549576544144979E-4]:7.666003971701E-1)[&rate=5.549576544144979E-4]:2.230849998323E-1)[&rate=5.549576544144979E-4]:4.237332600696E-1,(((((((16[&rate=5.549576544144979E-4]:2.48467553364E0,((((95[&rate=5.549576544144979E-4]:3.357909846606E-1,(94[&rate=5.549576544144979E-4]:1.303662074978E-1,100[&rate=5.549576544144979E-4]:1.303662074978E-1)[&rate=5.549576544144979E-4]:1.207253236107E-1)[&rate=5.549576544144979E-4]:1.13617989606E-1,(98[&rate=5.549576544144979E-4]:4.199400762676E-1,(101[&rate=5.549576544144979E-4]:7.77876312779E-1,(((3[&rate=5.549576544144979E-4]:3.781913275582E-1,((((86[&rate=5.549576544144979E-4]:1.035433125589E-1,((84[&rate=5.549576544144979E-4]:5.186025634926E-2,93[&rate=5.549576544144979E-4]:6.555888648628E-2)[&rate=5.549576544144979E-4]:4.246583424913E-2,85[&rate=5.549576544144979E-4]:9.43260905984E-2)[&rate=5.549576544144979E-4]:9.217221960487E-3)[&rate=5.549576544144979E-4]:4.049745363208E-2,83[&rate=5.549576544144979E-4]:1.44040766191E-1)[&rate=5.549576544144979E-4]:6.662910466883E-2,(92[&rate=5.549576544144979E-4]:1.109274023502E-1,(91[&rate=5.549576544144979E-4]:4.696898266603E-2,90[&rate=5.549576544144979E-4]:4.696898266603E-2)[&rate=5.549576544144979E-4]:6.395841968416E-2)[&rate=5.549576544144979E-4]:1.134410986466E-1)[&rate=5.549576544144979E-4]:1.022221470798E-1,((88[&rate=5.549576544144979E-4]:4.218146078248E-2,89[&rate=5.549576544144979E-4]:5.588009091949E-2)[&rate=5.549576544144979E-4]:6.886765427668E-2,87[&rate=5.549576544144979E-4]:1.110491150592E-1)[&rate=5.549576544144979E-4]:2.018429028804E-1)[&rate=5.549576544144979E-4]:6.050253370157E-1)[&rate=5.549576544144979E-4]:2.887412789079E-1,((6[&rate=5.549576544144979E-4]:4.855007234802E-1,18[&rate=5.549576544144979E-4]:5.485144221104E-1)[&rate=5.549576544144979E-4]:1.367555574445E-1,(15[&rate=5.549576544144979E-4]:5.840019936653E-1,10[&rate=5.549576544144979E-4]:5.456458292818E-1)[&rate=5.549576544144979E-4]:9.30488078073E-2)[&rate=5.549576544144979E-4]:9.673112006182E-2)[&rate=5.549576544144979E-4]:9.03627242846E-1,(((((23[&rate=5.549576544144979E-4]:7.617658059264E-1,(20[&rate=5.549576544144979E-4]:5.797317500134E-1,25[&rate=5.549576544144979E-4]:5.989098322051E-1)[&rate=5.549576544144979E-4]:1.738148778309E-1)[&rate=5.549576544144979E-4]:1.539343318433E-1,(11[&rate=5.549576544144979E-4]:6.181404350403E-1,140[&rate=5.549576544144979E-4]:5.989623528486E-1)[&rate=5.549576544144979E-4]:2.126281958802E-1)[&rate=5.549576544144979E-4]:5.132028239955E-1,((24[&rate=5.549576544144979E-4]:9.032943619127E-1,(1[&rate=5.549576544144979E-4]:4.821101825703E-2,(28[&rate=5.549576544144979E-4]:3.827396998267E-1,21[&rate=5.549576544144979E-4]:3.580821655803E-1)[&rate=5.549576544144979E-4]:4.517726882932E-1)[&rate=5.549576544144979E-4]:7.426142584741E-2)[&rate=5.549576544144979E-4]:4.248209044625E-1,102[&rate=5.549576544144979E-4]:1.664714307588E-1)[&rate=5.549576544144979E-4]:1.117465994997E-1)[&rate=5.549576544144979E-4]:9.383372663275E-2,(142[&rate=5.549576544144979E-4]:4.4235755389E-1,((145[&rate=5.549576544144979E-4]:1.549399581569E-1,141[&rate=5.549576544144979E-4]:1.522002321293E-1)[&rate=5.549576544144979E-4]:8.245860053757E-2,144[&rate=5.549576544144979E-4]:2.319191066396E-1)[&rate=5.549576544144979E-4]:2.049589951955E-1)[&rate=5.549576544144979E-4]:1.176269545467E0)[&rate=5.549576544144979E-4]:6.576197749206E-2,((((107[&rate=5.549576544144979E-4]:1.8880307481E-1,108[&rate=5.549576544144979E-4]:1.860633487827E-1)[&rate=5.549576544144979E-4]:3.250678904389E-1,((112[&rate=5.549576544144979E-4]:4.753821042626E-1,114[&rate=5.549576544144979E-4]:3.931903234407E-1)[&rate=5.549576544144979E-4]:4.530415903638E-2,109[&rate=5.549576544144979E-4]:5.179465372716E-1)[&rate=5.549576544144979E-4]:1.510251016905E-2)[&rate=5.549576544144979E-4]:2.822625080131E-1,((115[&rate=5.549576544144979E-4]:5.735689457888E-1,(((139[&rate=5.549576544144979E-4]:4.562494732233E-1,((111[&rate=5.549576544144979E-4]:8.107520659391E-2,106[&rate=5.549576544144979E-4]:6.463685042954E-2)[&rate=5.549576544144979E-4]:1.72858764155E-1,104[&rate=5.549576544144979E-4]:2.374956145845E-1)[&rate=5.549576544144979E-4]:2.697303672106E-2)[&rate=5.549576544144979E-4]:3.41749550444E-1,(148[&rate=5.549576544144979E-4]:4.493641367729E-1,143[&rate=5.549576544144979E-4]:4.466244107456E-1)[&rate=5.549576544144979E-4]:1.349362567575E-1)[&rate=5.549576544144979E-4]:1.204059453124E-2,116[&rate=5.549576544144979E-4]:5.57984823678E-1)[&rate=5.549576544144979E-4]:1.558412211072E-2)[&rate=5.549576544144979E-4]:1.336653312635E-1,(13[&rate=5.549576544144979E-4]:5.605684970974E-1,19[&rate=5.549576544144979E-4]:5.989246614811E-1)[&rate=5.549576544144979E-4]:2.288575607768E-1)[&rate=5.549576544144979E-4]:2.862522360694E-2)[&rate=5.549576544144979E-4]:4.918153788853E-1,((110[&rate=5.549576544144979E-4]:5.808793742793E-1,105[&rate=5.549576544144979E-4]:5.589615660602E-1)[&rate=5.549576544144979E-4]:2.443234564677E-1,((30[&rate=5.549576544144979E-4]:6.326994921481E-1,4[&rate=5.549576544144979E-4]:4.60096752422E-1)[&rate=5.549576544144979E-4]:2.831752859596E-1,(113[&rate=5.549576544144979E-4]:5.693451642685E-1,((9[&rate=5.549576544144979E-4]:2.64747365811E-1,117[&rate=5.549576544144979E-4]:2.757062699206E-1)[&rate=5.549576544144979E-4]:2.718742640846E-1,(17[&rate=5.549576544144979E-4]:3.923844307571E-1,14[&rate=5.549576544144979E-4]:3.540282663734E-1)[&rate=5.549576544144979E-4]:1.908125416043E-1)[&rate=5.549576544144979E-4]:2.450435629078E-2)[&rate=5.549576544144979E-4]:2.314611206883E-1)[&rate=5.549576544144979E-4]:2.987599784494E-2)[&rate=5.549576544144979E-4]:4.791843775647E-1)[&rate=5.549576544144979E-4]:2.019196767564E-1)[&rate=5.549576544144979E-4]:1.354858409562E-1)[&rate=5.549576544144979E-4]:2.100561894945E-1)[&rate=5.549576544144979E-4]:4.868126219361E-1)[&rate=5.549576544144979E-4]:1.853993625017E-2)[&rate=5.549576544144979E-4]:3.319229902743E-2,(96[&rate=5.549576544144979E-4]:4.125612693249E-1,99[&rate=5.549576544144979E-4]:4.480803950078E-1)[&rate=5.549576544144979E-4]:4.544984003469E-2)[&rate=5.549576544144979E-4]:3.133790403628E-2,40[&rate=5.549576544144979E-4]:3.745949150352E-1)[&rate=5.549576544144979E-4]:2.458769248753E-2)[&rate=5.549576544144979E-4]:3.769678231872E-2,39[&rate=5.549576544144979E-4]:4.368793898415E-1)[&rate=5.549576544144979E-4]:1.822179384547E-3,147[&rate=5.549576544144979E-4]:4.960786184064E-1)[&rate=5.549576544144979E-4]:6.959798953638E-2,((97[&rate=5.549576544144979E-4]:3.380342811793E-1,(2[&rate=5.549576544144979E-4]:7.466350953542E-1,((26[&rate=5.549576544144979E-4]:6.634392514949E-1,(7[&rate=5.549576544144979E-4]:3.309113615735E-1,8[&rate=5.549576544144979E-4]:3.309113615735E-1)[&rate=5.549576544144979E-4]:2.256785748529E-1)[&rate=5.549576544144979E-4]:1.784181595774E-1,((22[&rate=5.549576544144979E-4]:5.986155410225E-1,27[&rate=5.549576544144979E-4]:6.150538971869E-1)[&rate=5.549576544144979E-4]:1.413086945667E-1,31[&rate=5.549576544144979E-4]:7.947187561373E-1)[&rate=5.549576544144979E-4]:9.097427137344E-2)[&rate=5.549576544144979E-4]:8.833932811756E-2)[&rate=5.549576544144979E-4]:1.619163240021E0)[&rate=5.549576544144979E-4]:5.73873954625E-2,146[&rate=5.549576544144979E-4]:5.86678507243E-1)[&rate=5.549576544144979E-4]:4.183963075437E-2)[&rate=5.549576544144979E-4]:3.510866142479E-1,38[&rate=5.549576544144979E-4]:7.910801620812E-1)[&rate=5.549576544144979E-4]:5.300141693276E-1,((((121[&rate=5.549576544144979E-4]:2.281199018581E0,127[&rate=5.549576544144979E-4]:2.722294908992E0)[&rate=5.549576544144979E-4]:4.297929986139E-2,35[&rate=5.549576544144979E-4]:1.981509211819E-1)[&rate=5.549576544144979E-4]:4.110014508806E-2,36[&rate=5.549576544144979E-4]:2.858264087358E-1)[&rate=5.549576544144979E-4]:9.938885707489E-2,((128[&rate=5.549576544144979E-4]:1.341225082742E0,((((130[&rate=5.549576544144979E-4]:7.131755305919E-2,(129[&rate=5.549576544144979E-4]:4.000175790416E-2,132[&rate=5.549576544144979E-4]:4.274148393151E-2)[&rate=5.549576544144979E-4]:3.131579515503E-2)[&rate=5.549576544144979E-4]:6.958327486647E-2,131[&rate=5.549576544144979E-4]:1.43640553953E-1)[&rate=5.549576544144979E-4]:1.189719885737E-1,69[&rate=5.549576544144979E-4]:4.07818021979E-1)[&rate=5.549576544144979E-4]:9.251551981215E-2,118[&rate=5.549576544144979E-4]:4.893746376815E-1)[&rate=5.549576544144979E-4]:9.91576472458E-1)[&rate=5.549576544144979E-4]:4.321870288135E-1,(((((64[&rate=5.549576544144979E-4]:2.348888748825E-1,60[&rate=5.549576544144979E-4]:8.420394337578E-2)[&rate=5.549576544144979E-4]:1.668863220057E-1,62[&rate=5.549576544144979E-4]:4.428710872992E-1)[&rate=5.549576544144979E-4]:1.197329767416E-3,65[&rate=5.549576544144979E-4]:2.522875951489E-1)[&rate=5.549576544144979E-4]:3.40586794029E-1,(61[&rate=5.549576544144979E-4]:3.094527249182E-1,63[&rate=5.549576544144979E-4]:2.683568345072E-1)[&rate=5.549576544144979E-4]:4.752024861774E-1)[&rate=5.549576544144979E-4]:1.077300804255E0,((((49[&rate=5.549576544144979E-4]:3.223898848936E-1,50[&rate=5.549576544144979E-4]:3.223898848936E-1)[&rate=5.549576544144979E-4]:1.417755930175E-1,(51[&rate=5.549576544144979E-4]:4.127574259763E-1,(47[&rate=5.549576544144979E-4]:5.556969543E-2,44[&rate=5.549576544144979E-4]:5.010521455575E-2)[&rate=5.549576544144979E-4]:3.845101349178E-1)[&rate=5.549576544144979E-4]:5.687253280913E-2)[&rate=5.549576544144979E-4]:6.172128165638E-2,((43[&rate=5.549576544144979E-4]:4.619706112755E-1,46[&rate=5.549576544144979E-4]:4.619706112755E-1)[&rate=5.549576544144979E-4]:4.115893418687E-3,(48[&rate=5.549576544144979E-4]:4.343296830265E-1,(41[&rate=5.549576544144979E-4]:3.875947139297E-1,42[&rate=5.549576544144979E-4]:3.93059194804E-1)[&rate=5.549576544144979E-4]:3.019122102316E-3)[&rate=5.549576544144979E-4]:2.082785991918E-2)[&rate=5.549576544144979E-4]:9.258714011907E-2)[&rate=5.549576544144979E-4]:2.379975654341E-1,45[&rate=5.549576544144979E-4]:7.884744889359E-1)[&rate=5.549576544144979E-4]:1.603592867261E-1)[&rate=5.549576544144979E-4]:5.118212360229E-2)[&rate=5.549576544144979E-4]:9.399493507688E-2)[&rate=5.549576544144979E-4]:3.800889615484E-1)[&rate=5.549576544144979E-4]:1.282747903779E-1,((66[&rate=5.549576544144979E-4]:2.41991456429E-1,((120[&rate=5.549576544144979E-4]:1.57693623516E0,119[&rate=5.549576544144979E-4]:1.672826646119E0)[&rate=5.549576544144979E-4]:2.220866636348E-1,(126[&rate=5.549576544144979E-4]:9.894894416337E-1,((138[&rate=5.549576544144979E-4]:5.934310577963E-1,136[&rate=5.549576544144979E-4]:4.619242084811E-1)[&rate=5.549576544144979E-4]:4.712502094968E-1,135[&rate=5.549576544144979E-4]:8.646812672931E-1)[&rate=5.549576544144979E-4]:5.62565491505E-1)[&rate=5.549576544144979E-4]:1.197213454759E-1)[&rate=5.549576544144979E-4]:3.799548590044E-1)[&rate=5.549576544144979E-4]:1.198341004867E-1,(((124[&rate=5.549576544144979E-4]:1.494535087821E-1,123[&rate=5.549576544144979E-4]:1.521857492192E-1)[&rate=5.549576544144979E-4]:1.302033918209E-1,122[&rate=5.549576544144979E-4]:2.823891410401E-1)[&rate=5.549576544144979E-4]:4.141022865178E-1,67[&rate=5.549576544144979E-4]:1.952188772173E-1)[&rate=5.549576544144979E-4]:1.666066796984E-1)[&rate=5.549576544144979E-4]:4.851781183555E-1)[&rate=5.549576544144979E-4]:1.86943440285E-2)[&rate=5.549576544144979E-4]:4.790476118427E-3)[&rate=5.549576544144979E-4]:3.764448942714E-2)[&rate=5.549576544144979E-4]:1.678385035483E-1,33[&rate=5.549576544144979E-4]:1.965194335992E-1);
tree STATE_73800000 [&joint=-20949.92037274836,lnP=-20949.92037274836] = [&R] (((32[&rate=5.866754900491449E-4]:5.829449728093E-2,33[&rate=5.866754900491449E-4]:6.377394933565E-2)[&rate=5.866754900491449E-4]:3.324334768043E-3,(((((95[&rate=5.866754900491449E-4]:4.804917842489E-1,(94[&rate=5.866754900491449E-4]:1.699172031463E-1,100[&rate=5.866754900491449E-4]:1.699172031463E-1)[&rate=5.866754900491449E-4]:2.258751275505E-1)[&rate=5.866754900491449E-4]:1.892746743833E-1,(98[&rate=5.866754900491449E-4]:6.572173123589E-1,(96[&rate=5.866754900491449E-4]:4.673087274596E-1,99[&rate=5.866754900491449E-4]:5.028278531425E-1)[&rate=5.866754900491449E-4]:1.762473827136E-1)[&rate=5.866754900491449E-4]:1.620184524568E-3)[&rate=5.866754900491449E-4]:3.133379949835E-2,((39[&rate=5.866754900491449E-4]:3.758344586846E-1,97[&rate=5.866754900491449E-4]:3.047962073184E-1)[&rate=5.866754900491449E-4]:1.520053922404E-1,((40[&rate=5.866754900491449E-4]:4.448430224154E-1,(16[&rate=5.866754900491449E-4]:2.214049150858E0,(147[&rate=5.866754900491449E-4]:1.855548736056E-1,((101[&rate=5.866754900491449E-4]:6.305829572061E-1,(((18[&rate=5.866754900491449E-4]:5.917070620858E-1,(6[&rate=5.866754900491449E-4]:4.576153156184E-1,(15[&rate=5.866754900491449E-4]:3.603383780673E-1,10[&rate=5.866754900491449E-4]:3.219822136838E-1)[&rate=5.866754900491449E-4]:1.52071458099E-1)[&rate=5.866754900491449E-4]:7.107804783723E-2)[&rate=5.866754900491449E-4]:2.333688665887E-1,(3[&rate=5.866754900491449E-4]:6.561342429846E-1,(((92[&rate=5.866754900491449E-4]:6.937214055288E-2,(91[&rate=5.866754900491449E-4]:4.40211651505E-2,90[&rate=5.866754900491449E-4]:4.40211651505E-2)[&rate=5.866754900491449E-4]:2.535097540238E-2)[&rate=5.866754900491449E-4]:1.557486529953E-1,(((84[&rate=5.866754900491449E-4]:1.016336104017E-1,85[&rate=5.866754900491449E-4]:1.016336104017E-1)[&rate=5.866754900491449E-4]:3.831054805555E-2,((86[&rate=5.866754900491449E-4]:1.200482193069E-1,83[&rate=5.866754900491449E-4]:1.200482193069E-1)[&rate=5.866754900491449E-4]:1.349958539284E-2,93[&rate=5.866754900491449E-4]:1.472464348367E-1)[&rate=5.866754900491449E-4]:6.396353757595E-3)[&rate=5.866754900491449E-4]:5.248805323265E-2,87[&rate=5.866754900491449E-4]:1.924322116899E-1)[&rate=5.866754900491449E-4]:1.898995172126E-2)[&rate=5.866754900491449E-4]:9.66598358E-2,(88[&rate=5.866754900491449E-4]:1.880785612798E-1,89[&rate=5.866754900491449E-4]:2.017771914168E-1)[&rate=5.866754900491449E-4]:1.200034379314E-1)[&rate=5.866754900491449E-4]:8.877782711705E-1)[&rate=5.866754900491449E-4]:5.387319253932E-2)[&rate=5.866754900491449E-4]:5.883238085283E-1,((((((19[&rate=5.866754900491449E-4]:6.90379197011E-1,13[&rate=5.866754900491449E-4]:6.520230326273E-1)[&rate=5.866754900491449E-4]:3.257534580107E-2,(115[&rate=5.866754900491449E-4]:5.71895456962E-1,(108[&rate=5.866754900491449E-4]:5.203364390683E-1,((109[&rate=5.866754900491449E-4]:3.545927082561E-1,107[&rate=5.866754900491449E-4]:3.354146260643E-1)[&rate=5.866754900491449E-4]:6.703794259945E-2,(114[&rate=5.866754900491449E-4]:2.735889438358E-1,112[&rate=5.866754900491449E-4]:3.557807246576E-1)[&rate=5.866754900491449E-4]:6.858965222525E-2)[&rate=5.866754900491449E-4]:1.206235964319E-1)[&rate=5.866754900491449E-4]:1.090932644691E-1)[&rate=5.866754900491449E-4]:3.051114064449E-2)[&rate=5.866754900491449E-4]:1.18607560329E-1,(116[&rate=5.866754900491449E-4]:5.437703783498E-1,((148[&rate=5.866754900491449E-4]:1.250085220979E-1,143[&rate=5.866754900491449E-4]:1.222687960705E-1)[&rate=5.866754900491449E-4]:4.255538849217E-1,((106[&rate=5.866754900491449E-4]:3.403745960839E-1,(104[&rate=5.866754900491449E-4]:2.138846214733E-1,111[&rate=5.866754900491449E-4]:2.303229776377E-1)[&rate=5.866754900491449E-4]:1.264899746106E-1)[&rate=5.866754900491449E-4]:7.502915603726E-2,139[&rate=5.866754900491449E-4]:6.07184574039E-1)[&rate=5.866754900491449E-4]:1.570764631174E-1)[&rate=5.866754900491449E-4]:3.156413571396E-2)[&rate=5.866754900491449E-4]:1.772437795857E-1)[&rate=5.866754900491449E-4]:2.080708454069E-1,((((9[&rate=5.866754900491449E-4]:5.597257285978E-1,(17[&rate=5.866754900491449E-4]:4.860994312753E-1,14[&rate=5.866754900491449E-4]:4.477432668917E-1)[&rate=5.866754900491449E-4]:1.202016397882E-1)[&rate=5.866754900491449E-4]:7.823480827153E-2,113[&rate=5.866754900491449E-4]:6.461797149514E-1)[&rate=5.866754900491449E-4]:5.329739428135E-4,((30[&rate=5.866754900491449E-4]:2.84605232158E-1,4[&rate=5.866754900491449E-4]:1.12002492432E-1)[&rate=5.866754900491449E-4]:2.384543719031E-1,117[&rate=5.866754900491449E-4]:4.107308369378E-1)[&rate=5.866754900491449E-4]:2.38721577984E-1)[&rate=5.866754900491449E-4]:2.021604437304E-1,(110[&rate=5.866754900491449E-4]:5.386416594122E-1,105[&rate=5.866754900491449E-4]:5.167238511931E-1)[&rate=5.866754900491449E-4]:3.047520211577E-1)[&rate=5.866754900491449E-4]:1.624036515396E-1)[&rate=5.866754900491449E-4]:1.243086936687E-1,(142[&rate=5.866754900491449E-4]:4.545341334403E-1,(145[&rate=5.866754900491449E-4]:1.0862718751E-1,(141[&rate=5.866754900491449E-4]:1.046014360153E-1,144[&rate=5.866754900491449E-4]:1.018617099879E-1)[&rate=5.866754900491449E-4]:1.286025467084E-3)[&rate=5.866754900491449E-4]:3.459069459304E-1)[&rate=5.866754900491449E-4]:8.536540841188E-1)[&rate=5.866754900491449E-4]:9.770958252378E-2,(((140[&rate=5.866754900491449E-4]:6.417947280576E-1,11[&rate=5.866754900491449E-4]:6.609728102493E-1)[&rate=5.866754900491449E-4]:5.597751753637E-2,(23[&rate=5.866754900491449E-4]:7.027017005548E-1,(25[&rate=5.866754900491449E-4]:5.223631638577E-1,20[&rate=5.866754900491449E-4]:5.031850816659E-1)[&rate=5.866754900491449E-4]:1.912974408068E-1)[&rate=5.866754900491449E-4]:9.918013408014E-2)[&rate=5.866754900491449E-4]:4.009587646646E-1,((24[&rate=5.866754900491449E-4]:8.323854239876E-1,((21[&rate=5.866754900491449E-4]:7.004652594262E-1,28[&rate=5.866754900491449E-4]:7.251227936726E-1)[&rate=5.866754900491449E-4]:7.160824545975E-2,1[&rate=5.866754900491449E-4]:1.042966926945E-2)[&rate=5.866754900491449E-4]:4.113383690993E-2)[&rate=5.866754900491449E-4]:3.650493756824E-1,102[&rate=5.866754900491449E-4]:3.579096405366E-2)[&rate=5.866754900491449E-4]:1.636470373921E-2)[&rate=5.866754900491449E-4]:1.071667898243E-1)[&rate=5.866754900491449E-4]:1.417485124624E-1)[&rate=5.866754900491449E-4]:3.349914391815E-1)[&rate=5.866754900491449E-4]:3.417273422952E-1,(2[&rate=5.866754900491449E-4]:7.275737122179E-1,(((22[&rate=5.866754900491449E-4]:4.819145510956E-1,27[&rate=5.866754900491449E-4]:4.9835290726E-1)[&rate=5.866754900491449E-4]:2.25432521384E-1,(26[&rate=5.866754900491449E-4]:6.322290614869E-1,(7[&rate=5.866754900491449E-4]:3.029781891496E-1,8[&rate=5.866754900491449E-4]:3.029781891496E-1)[&rate=5.866754900491449E-4]:2.224015572688E-1)[&rate=5.866754900491449E-4]:8.607691510237E-2)[&rate=5.866754900491449E-4]:1.374309395766E-2,31[&rate=5.866754900491449E-4]:7.758846869853E-1)[&rate=5.866754900491449E-4]:1.790862855066E-1)[&rate=5.866754900491449E-4]:1.228298231119E0)[&rate=5.866754900491449E-4]:1.290316839178E-1)[&rate=5.866754900491449E-4]:3.784003154697E-4)[&rate=5.866754900491449E-4]:3.162867976746E-1)[&rate=5.866754900491449E-4]:7.644282681267E-2,146[&rate=5.866754900491449E-4]:6.415044284629E-1)[&rate=5.866754900491449E-4]:6.554001696971E-3)[&rate=5.866754900491449E-4]:3.39161449105E-2)[&rate=5.866754900491449E-4]:2.462969502858E-1,38[&rate=5.866754900491449E-4]:7.397469351922E-1)[&rate=5.866754900491449E-4]:5.542011392447E-1,(36[&rate=5.866754900491449E-4]:3.713920248826E-1,((((47[&rate=5.866754900491449E-4]:6.113908214032E-1,(45[&rate=5.866754900491449E-4]:5.440201401177E-1,44[&rate=5.866754900491449E-4]:5.467523805548E-1)[&rate=5.866754900491449E-4]:5.917395997412E-2)[&rate=5.866754900491449E-4]:3.504449813872E-2,(51[&rate=5.866754900491449E-4]:6.029292828826E-1,((46[&rate=5.866754900491449E-4]:4.846986221614E-1,(43[&rate=5.866754900491449E-4]:4.820064159013E-1,((42[&rate=5.866754900491449E-4]:1.800879422124E-1,41[&rate=5.866754900491449E-4]:1.746234613381E-1)[&rate=5.866754900491449E-4]:4.851281845164E-2,48[&rate=5.866754900491449E-4]:2.668521267842E-1)[&rate=5.866754900491449E-4]:2.042253273686E-1)[&rate=5.866754900491449E-4]:2.692206260063E-3)[&rate=5.866754900491449E-4]:1.27604379468E-1,(50[&rate=5.866754900491449E-4]:5.292982247705E-1,49[&rate=5.866754900491449E-4]:5.292982247705E-1)[&rate=5.866754900491449E-4]:5.021789161315E-2)[&rate=5.866754900491449E-4]:1.794868562475E-2)[&rate=5.866754900491449E-4]:1.618363228775E-2)[&rate=5.866754900491449E-4]:1.06120451016E-1,((128[&rate=5.866754900491449E-4]:1.324607147284E0,((((130[&rate=5.866754900491449E-4]:1.519832240325E-1,131[&rate=5.866754900491449E-4]:1.547229500599E-1)[&rate=5.866754900491449E-4]:1.440968148203E-1,(129[&rate=5.866754900491449E-4]:5.141218901052E-2,132[&rate=5.866754900491449E-4]:5.415191503788E-2)[&rate=5.866754900491449E-4]:2.446678498423E-1)[&rate=5.866754900491449E-4]:3.053136298617E-1,118[&rate=5.866754900491449E-4]:7.383799700845E-1)[&rate=5.866754900491449E-4]:3.217443951758E-2,69[&rate=5.866754900491449E-4]:7.815133137117E-1)[&rate=5.866754900491449E-4]:6.937787650793E-1)[&rate=5.866754900491449E-4]:4.485400584711E-2,(((60[&rate=5.866754900491449E-4]:1.132855145024E-1,62[&rate=5.866754900491449E-4]:3.050663364201E-1)[&rate=5.866754900491449E-4]:1.835940708388E-2,(65[&rate=5.866754900491449E-4]:7.279274242819E-2,64[&rate=5.866754900491449E-4]:2.234776739349E-1)[&rate=5.866754900491449E-4]:5.885217915807E-2)[&rate=5.866754900491449E-4]:4.367523053194E-1,(61[&rate=5.866754900491449E-4]:1.31714259559E-1,63[&rate=5.866754900491449E-4]:9.061836914792E-2)[&rate=5.866754900491449E-4]:6.284637892645E-1)[&rate=5.866754900491449E-4]:7.49009131705E-1)[&rate=5.866754900491449E-4]:1.482941084067E-1)[&rate=5.866754900491449E-4]:2.685744168622E-1,(35[&rate=5.866754900491449E-4]:9.911691966483E-2,(121[&rate=5.866754900491449E-4]:1.300259523038E0,127[&rate=5.866754900491449E-4]:1.741355413449E0)[&rate=5.866754900491449E-4]:9.248847938874E-1)[&rate=5.866754900491449E-4]:1.584456354475E-1)[&rate=5.866754900491449E-4]:6.72541273045E-2)[&rate=5.866754900491449E-4]:3.667659455045E-1)[&rate=5.866754900491449E-4]:2.549677109767E-1)[&rate=5.866754900491449E-4]:1.520647059951E-2,(34[&rate=5.866754900491449E-4]:2.418947728491E-2,((((122[&rate=5.866754900491449E-4]:3.860047298142E-1,(124[&rate=5.866754900491449E-4]:6.936214357645E-2,123[&rate=5.866754900491449E-4]:7.209438401357E-2)[&rate=5.866754900491449E-4]:3.139103458007E-1)[&rate=5.866754900491449E-4]:4.396744170179E-1,67[&rate=5.866754900491449E-4]:3.244065964915E-1)[&rate=5.866754900491449E-4]:2.406566529735E-1,(((120[&rate=5.866754900491449E-4]:8.141329992953E-1,((138[&rate=5.866754900491449E-4]:2.160260277157E-1,136[&rate=5.866754900491449E-4]:8.451917840054E-2)[&rate=5.866754900491449E-4]:3.517506900515E-1,135[&rate=5.866754900491449E-4]:3.677767177672E-1)[&rate=5.866754900491449E-4]:1.943014870077E-1)[&rate=5.866754900491449E-4]:1.011534757623E0,(126[&rate=5.866754900491449E-4]:1.131485290591E0,119[&rate=5.866754900491449E-4]:1.917187813234E0)[&rate=5.866754900491449E-4]:4.370354643111E-3)[&rate=5.866754900491449E-4]:4.420876744396E-1,66[&rate=5.866754900491449E-4]:3.307691299885E-1)[&rate=5.866754900491449E-4]:2.342941194765E-1)[&rate=5.866754900491449E-4]:1.371801134274E-1,((((37[&rate=5.866754900491449E-4]:4.805617463284E-1,((54[&rate=5.866754900491449E-4]:2.783322803139E-1,(59[&rate=5.866754900491449E-4]:6.637920654577E-2,58[&rate=5.866754900491449E-4]:8.550488960589E-2)[&rate=5.866754900491449E-4]:2.502044398883E-1)[&rate=5.866754900491449E-4]:7.177555034041E-2,(56[&rate=5.866754900491449E-4]:1.901218705736E-1,55[&rate=5.866754900491449E-4]:1.901218705736E-1)[&rate=5.866754900491449E-4]:1.900406048893E-1)[&rate=5.866754900491449E-4]:5.395118343361E-2)[&rate=5.866754900491449E-4]:3.523634247052E-2,57[&rate=5.866754900491449E-4]:4.802789631158E-1)[&rate=5.866754900491449E-4]:4.541272782062E-1,68[&rate=5.866754900491449E-4]:8.824936730159E-1)[&rate=5.866754900491449E-4]:1.252686286033E-1,((53[&rate=5.866754900491449E-4]:7.824759000647E-1,(((133[&rate=5.866754900491449E-4]:3.666741109416E-1,(137[&rate=5.866754900491449E-4]:3.494486501319E-1,134[&rate=5.866754900491449E-4]:2.782157734197E-1)[&rate=5.866754900491449E-4]:5.832135122079E-2)[&rate=5.866754900491449E-4]:8.961324938372E-1,((((79[&rate=5.866754900491449E-4]:2.335968846856E-1,((82[&rate=5.866754900491449E-4]:1.183615445002E-1,(78[&rate=5.866754900491449E-4]:5.381992680134E-2,72[&rate=5.866754900491449E-4]:3.190211858202E-2)[&rate=5.866754900491449E-4]:5.632243961678E-2)[&rate=5.866754900491449E-4]:1.04746138586E-1,71[&rate=5.866754900491449E-4]:1.874912447301E-1)[&rate=5.866754900491449E-4]:1.870837968145E-2)[&rate=5.866754900491449E-4]:1.833442545585E-1,73[&rate=5.866754900491449E-4]:4.58037029655E-1)[&rate=5.866754900491449E-4]:2.350251828079E-2,((81[&rate=5.866754900491449E-4]:2.253755768852E-1,80[&rate=5.866754900491449E-4]:2.253755768852E-1)[&rate=5.866754900491449E-4]:1.902376971899E-1,77[&rate=5.866754900491449E-4]:4.594488905135E-1)[&rate=5.866754900491449E-4]:1.661120536755E-2)[&rate=5.866754900491449E-4]:3.567322776678E-1,(75[&rate=5.866754900491449E-4]:5.995332931686E-1,((74[&rate=5.866754900491449E-4]:4.015655852059E-1,76[&rate=5.866754900491449E-4]:4.015655852059E-1)[&rate=5.866754900491449E-4]:4.767804418285E-2,70[&rate=5.866754900491449E-4]:4.108874650053E-1)[&rate=5.866754900491449E-4]:1.502896637798E-1)[&rate=5.866754900491449E-4]:2.38738532435E-1)[&rate=5.866754900491449E-4]:3.889183408192E-1)[&rate=5.866754900491449E-4]:2.956177662385E-1,(52[&rate=5.866754900491449E-4]:6.95440393298E-1,(103[&rate=5.866754900491449E-4]:7.306780483265E-1,(29[&rate=5.866754900491449E-4]:3.651363723454E-1,(5[&rate=5.866754900491449E-4]:1.825720239576E-1,12[&rate=5.866754900491449E-4]:2.20928188341E-1)[&rate=5.866754900491449E-4]:3.735886893581E-2)[&rate=5.866754900491449E-4]:5.984183883099E-1)[&rate=5.866754900491449E-4]:1.629056079533E0)[&rate=5.866754900491449E-4]:8.91012020624E-2)[&rate=5.866754900491449E-4]:6.131026015612E-3)[&rate=5.866754900491449E-4]:3.641601646434E-1,125[&rate=5.866754900491449E-4]:9.362535510469E-1)[&rate=5.866754900491449E-4]:2.381754172391E-1)[&rate=5.866754900491449E-4]:2.422016990454E-1)[&rate=5.866754900491449E-4]:1.849598130226E-1)[&rate=5.866754900491449E-4]:7.455363358266E-2);
tree STATE_73890000 [&joint=-20958.65390015403,lnP=-20958.65390015403] = [&R] ((((((59[&rate=5.31726176247839E-4]:4.004035972229E-1,(((56[&rate=5.31726176247839E-4]:2.150936348359E-1,55[&rate=5.31726176247839E-4]:2.150936348359E-1)[&rate=5.31726176247839E-4]:2.399479353036E-2,58[&rate=5.31726176247839E-4]:2.66410832738E-1)[&rate=5.31726176247839E-4]:9.187474679239E-2,(54[&rate=5.31726176247839E-4]:2.441066156359E-1,(37[&rate=5.31726176247839E-4]:2.925879857665E-1,57[&rate=5.31726176247839E-4]:2.570688600834E-1)[&rate=5.31726176247839E-4]:2.802136210985E-2)[&rate=5.31726176247839E-4]:5.68019147142E-2)[&rate=5.31726176247839E-4]:6.124370075263E-2)[&rate=5.31726176247839E-4]:4.160032558852E-1,68[&rate=5.31726176247839E-4]:7.672265252392E-1)[&rate=5.31726176247839E-4]:4.444178088026E-1,((((103[&rate=5.31726176247839E-4]:6.172362506759E-1,(29[&rate=5.31726176247839E-4]:6.18665173557E-1,(5[&rate=5.31726176247839E-4]:6.864123761862E-2,12[&rate=5.31726176247839E-4]:1.069974020021E-1)[&rate=5.31726176247839E-4]:4.048184564864E-1)[&rate=5.31726176247839E-4]:2.314477894476E-1)[&rate=5.31726176247839E-4]:1.631938879558E0,52[&rate=5.31726176247839E-4]:5.848813956727E-1)[&rate=5.31726176247839E-4]:1.31335103309E-1,((134[&rate=5.31726176247839E-4]:5.886887236599E-1,(137[&rate=5.31726176247839E-4]:6.290081181109E-1,133[&rate=5.31726176247839E-4]:5.879122276999E-1)[&rate=5.31726176247839E-4]:3.091348226121E-2)[&rate=5.31726176247839E-4]:8.449859736001E-1,(((((81[&rate=5.31726176247839E-4]:2.209704140227E-2,80[&rate=5.31726176247839E-4]:2.209704140227E-2)[&rate=5.31726176247839E-4]:4.777037351702E-1,(77[&rate=5.31726176247839E-4]:3.717890125724E-1,71[&rate=5.31726176247839E-4]:3.087753139423E-1)[&rate=5.31726176247839E-4]:1.718473804385E-1)[&rate=5.31726176247839E-4]:6.653483889296E-2,(73[&rate=5.31726176247839E-4]:5.813374020211E-1,(79[&rate=5.31726176247839E-4]:5.037405368667E-1,(82[&rate=5.31726176247839E-4]:4.770948892839E-1,(78[&rate=5.31726176247839E-4]:1.554232370944E-1,72[&rate=5.31726176247839E-4]:1.335054288751E-1)[&rate=5.31726176247839E-4]:3.134524741075E-1)[&rate=5.31726176247839E-4]:3.486482566478E-2)[&rate=5.31726176247839E-4]:3.650097474366E-2)[&rate=5.31726176247839E-4]:3.431328193747E-2)[&rate=5.31726176247839E-4]:1.138862032917E-1,(75[&rate=5.31726176247839E-4]:5.865454960965E-1,((74[&rate=5.31726176247839E-4]:4.556304074825E-1,76[&rate=5.31726176247839E-4]:4.556304074825E-1)[&rate=5.31726176247839E-4]:3.121502245506E-2,70[&rate=5.31726176247839E-4]:4.484892655541E-1)[&rate=5.31726176247839E-4]:9.970006615894E-2)[&rate=5.31726176247839E-4]:1.429913911537E-1)[&rate=5.31726176247839E-4]:6.889477284745E-1,53[&rate=5.31726176247839E-4]:6.720215571127E-1)[&rate=5.31726176247839E-4]:9.710629480285E-3)[&rate=5.31726176247839E-4]:2.628759107733E-2)[&rate=5.31726176247839E-4]:4.091517501625E-1,125[&rate=5.31726176247839E-4]:9.067890141716E-1)[&rate=5.31726176247839E-4]:4.715219865369E-1)[&rate=5.31726176247839E-4]:2.981878865728E-1,((((((2[&rate=5.31726176247839E-4]:5.601536945447E-1,((31[&rate=5.31726176247839E-4]:5.945060585612E-1,(26[&rate=5.31726176247839E-4]:4.781719489446E-1,(7[&rate=5.31726176247839E-4]:2.447980822985E-1,8[&rate=5.31726176247839E-4]:2.447980822985E-1)[&rate=5.31726176247839E-4]:1.265245515776E-1)[&rate=5.31726176247839E-4]:7.249849317822E-2)[&rate=5.31726176247839E-4]:4.765154321005E-3,(22[&rate=5.31726176247839E-4]:3.466246481315E-1,27[&rate=5.31726176247839E-4]:3.630630042959E-1)[&rate=5.31726176247839E-4]:1.978520442026E-1)[&rate=5.31726176247839E-4]:1.882797419366E-1)[&rate=5.31726176247839E-4]:1.669213506045E0,(101[&rate=5.31726176247839E-4]:5.962448533194E-1,((((142[&rate=5.31726176247839E-4]:2.416878646291E-1,(141[&rate=5.31726176247839E-4]:1.073895228471E-1,(145[&rate=5.31726176247839E-4]:7.537831673759E-2,144[&rate=5.31726176247839E-4]:6.989886468265E-2)[&rate=5.31726176247839E-4]:3.475093213711E-2)[&rate=5.31726176247839E-4]:1.315586157544E-1)[&rate=5.31726176247839E-4]:1.022576221588E0,((((115[&rate=5.31726176247839E-4]:6.004367594479E-1,(((109[&rate=5.31726176247839E-4]:4.697753167705E-1,(114[&rate=5.31726176247839E-4]:3.040717534798E-1,112[&rate=5.31726176247839E-4]:3.862635343017E-1)[&rate=5.31726176247839E-4]:8.625150849613E-2)[&rate=5.31726176247839E-4]:3.20645197521E-2,107[&rate=5.31726176247839E-4]:4.826617543308E-1)[&rate=5.31726176247839E-4]:1.538539975542E-1,108[&rate=5.31726176247839E-4]:6.337760258576E-1)[&rate=5.31726176247839E-4]:2.419498016569E-2)[&rate=5.31726176247839E-4]:1.263824129241E-1,(19[&rate=5.31726176247839E-4]:5.523862748458E-1,13[&rate=5.31726176247839E-4]:5.140301104621E-1)[&rate=5.31726176247839E-4]:2.949808427318E-1)[&rate=5.31726176247839E-4]:5.258638727522E-2,(116[&rate=5.31726176247839E-4]:6.826512543831E-1,((148[&rate=5.31726176247839E-4]:3.803396920163E-1,143[&rate=5.31726176247839E-4]:3.775999659889E-1)[&rate=5.31726176247839E-4]:2.361483273277E-1,((111[&rate=5.31726176247839E-4]:3.071913380044E-1,106[&rate=5.31726176247839E-4]:2.9075298184E-1)[&rate=5.31726176247839E-4]:1.838031551005E-1,(104[&rate=5.31726176247839E-4]:3.946084547769E-1,139[&rate=5.31726176247839E-4]:5.863892766946E-1)[&rate=5.31726176247839E-4]:7.994768216366E-2)[&rate=5.31726176247839E-4]:1.638496906225E-1)[&rate=5.31726176247839E-4]:1.045193994228E-1)[&rate=5.31726176247839E-4]:9.675430526417E-2)[&rate=5.31726176247839E-4]:1.601711164881E-1,((9[&rate=5.31726176247839E-4]:5.349913959243E-1,(30[&rate=5.31726176247839E-4]:3.812927554896E-1,4[&rate=5.31726176247839E-4]:2.086900157636E-1)[&rate=5.31726176247839E-4]:2.769863116676E-1)[&rate=5.31726176247839E-4]:2.865266164576E-1,((117[&rate=5.31726176247839E-4]:4.784823580019E-1,(110[&rate=5.31726176247839E-4]:4.597114538142E-1,105[&rate=5.31726176247839E-4]:4.377936455951E-1)[&rate=5.31726176247839E-4]:1.055172610542E-2)[&rate=5.31726176247839E-4]:3.013643954069E-1,(113[&rate=5.31726176247839E-4]:7.078467319382E-1,(17[&rate=5.31726176247839E-4]:3.991144343521E-1,14[&rate=5.31726176247839E-4]:3.607582699684E-1)[&rate=5.31726176247839E-4]:3.470884619698E-1)[&rate=5.31726176247839E-4]:6.926029544295E-2)[&rate=5.31726176247839E-4]:5.26301630828E-2)[&rate=5.31726176247839E-4]:1.920312664932E-1)[&rate=5.31726176247839E-4]:6.989288953354E-2)[&rate=5.31726176247839E-4]:1.023517751874E-2,(102[&rate=5.31726176247839E-4]:1.346402018322E-3,((((25[&rate=5.31726176247839E-4]:5.582780119504E-1,20[&rate=5.31726176247839E-4]:5.390999297587E-1)[&rate=5.31726176247839E-4]:1.736346621593E-1,23[&rate=5.31726176247839E-4]:7.2095377E-1)[&rate=5.31726176247839E-4]:4.800778391378E-2,(140[&rate=5.31726176247839E-4]:4.538867731958E-1,11[&rate=5.31726176247839E-4]:4.730648553876E-1)[&rate=5.31726176247839E-4]:2.10965191677E-1)[&rate=5.31726176247839E-4]:3.50627671392E-1,(((28[&rate=5.31726176247839E-4]:6.879541212458E-1,21[&rate=5.31726176247839E-4]:6.632965869993E-1)[&rate=5.31726176247839E-4]:1.208699532156E-1,1[&rate=5.31726176247839E-4]:2.252270459838E-2)[&rate=5.31726176247839E-4]:9.146425339617E-2,24[&rate=5.31726176247839E-4]:8.948088758028E-1)[&rate=5.31726176247839E-4]:2.357392536127E-1)[&rate=5.31726176247839E-4]:3.24421082192E-2)[&rate=5.31726176247839E-4]:2.65775192516E-2)[&rate=5.31726176247839E-4]:2.845954058486E-1,(((6[&rate=5.31726176247839E-4]:5.363156541688E-1,18[&rate=5.31726176247839E-4]:5.993293527989E-1)[&rate=5.31726176247839E-4]:2.794570954834E-1,(15[&rate=5.31726176247839E-4]:5.286628006526E-1,10[&rate=5.31726176247839E-4]:4.903066362691E-1)[&rate=5.31726176247839E-4]:3.419044695474E-1)[&rate=5.31726176247839E-4]:1.449892685646E-1,(((88[&rate=5.31726176247839E-4]:1.005472050186E-1,89[&rate=5.31726176247839E-4]:1.142458351557E-1)[&rate=5.31726176247839E-4]:3.132744208542E-1,(((((84[&rate=5.31726176247839E-4]:9.397146633899E-2,93[&rate=5.31726176247839E-4]:1.07670096476E-1)[&rate=5.31726176247839E-4]:1.970011260265E-2,83[&rate=5.31726176247839E-4]:1.136715789416E-1)[&rate=5.31726176247839E-4]:8.569508915395E-2,(85[&rate=5.31726176247839E-4]:1.561562379412E-1,86[&rate=5.31726176247839E-4]:1.561562379412E-1)[&rate=5.31726176247839E-4]:4.321043015436E-2)[&rate=5.31726176247839E-4]:9.428502680767E-2,((90[&rate=5.31726176247839E-4]:8.517667902697E-2,91[&rate=5.31726176247839E-4]:8.517667902697E-2)[&rate=5.31726176247839E-4]:3.655118537915E-2,92[&rate=5.31726176247839E-4]:1.217278644061E-1)[&rate=5.31726176247839E-4]:1.856224606341E-1)[&rate=5.31726176247839E-4]:5.938368029812E-3,87[&rate=5.31726176247839E-4]:2.995900629331E-1)[&rate=5.31726176247839E-4]:1.142315629398E-1)[&rate=5.31726176247839E-4]:7.758727305055E-1,3[&rate=5.31726176247839E-4]:6.499683289812E-1)[&rate=5.31726176247839E-4]:2.587388947151E-1)[&rate=5.31726176247839E-4]:4.010723773948E-1)[&rate=5.31726176247839E-4]:2.892049782559E-1)[&rate=5.31726176247839E-4]:6.495607034346E-1)[&rate=5.31726176247839E-4]:2.477249180912E-1,(147[&rate=5.31726176247839E-4]:5.591441583469E-1,((40[&rate=5.31726176247839E-4]:4.000350642648E-1,39[&rate=5.31726176247839E-4]:4.000350642648E-1)[&rate=5.31726176247839E-4]:8.439105414137E-2,((16[&rate=5.31726176247839E-4]:2.523029776641E0,((95[&rate=5.31726176247839E-4]:4.335153372034E-1,(94[&rate=5.31726176247839E-4]:3.363012284105E-1,100[&rate=5.31726176247839E-4]:3.363012284105E-1)[&rate=5.31726176247839E-4]:1.251465524088E-2)[&rate=5.31726176247839E-4]:7.99086076753E-2,((99[&rate=5.31726176247839E-4]:4.728826643947E-1,96[&rate=5.31726176247839E-4]:4.373635387119E-1)[&rate=5.31726176247839E-4]:1.985384771348E-2,(97[&rate=5.31726176247839E-4]:2.36341366933E-1,98[&rate=5.31726176247839E-4]:4.357949188455E-1)[&rate=5.31726176247839E-4]:3.508366976546E-2)[&rate=5.31726176247839E-4]:3.161639451903E-2)[&rate=5.31726176247839E-4]:6.345716794016E-2)[&rate=5.31726176247839E-4]:1.367017481223E-2,146[&rate=5.31726176247839E-4]:5.71425604571E-1)[&rate=5.31726176247839E-4]:3.321909307005E-2)[&rate=5.31726176247839E-4]:1.734099076044E-2)[&rate=5.31726176247839E-4]:1.859920668491E-2)[&rate=5.31726176247839E-4]:2.027489597037E-1,38[&rate=5.31726176247839E-4]:6.548092646261E-1)[&rate=5.31726176247839E-4]:6.273927680366E-1,(((((127[&rate=5.31726176247839E-4]:1.456279892057E0,121[&rate=5.31726176247839E-4]:1.015184001647E0)[&rate=5.31726176247839E-4]:9.420575264835E-1,((((((130[&rate=5.31726176247839E-4]:2.720400636261E-1,132[&rate=5.31726176247839E-4]:2.747797896535E-1)[&rate=5.31726176247839E-4]:1.209326082915E-3,129[&rate=5.31726176247839E-4]:2.732493897091E-1)[&rate=5.31726176247839E-4]:1.798971385445E-1,131[&rate=5.31726176247839E-4]:4.55886254281E-1)[&rate=5.31726176247839E-4]:2.244869143986E-1,(118[&rate=5.31726176247839E-4]:7.162627995013E-1,69[&rate=5.31726176247839E-4]:7.272217036109E-1)[&rate=5.31726176247839E-4]:9.835694452086E-2)[&rate=5.31726176247839E-4]:4.768477697807E-1,128[&rate=5.31726176247839E-4]:1.151741486406E0)[&rate=5.31726176247839E-4]:5.166208563108E-2,(((62[&rate=5.31726176247839E-4]:5.792576218907E-1,65[&rate=5.31726176247839E-4]:3.87476799973E-1)[&rate=5.31726176247839E-4]:2.346137022095E-2,(60[&rate=5.31726176247839E-4]:1.944064948621E-1,64[&rate=5.31726176247839E-4]:3.450914263688E-1)[&rate=5.31726176247839E-4]:2.165316753318E-1)[&rate=5.31726176247839E-4]:1.056378777076E-1,(61[&rate=5.31726176247839E-4]:5.553107702133E-2,63[&rate=5.31726176247839E-4]:1.443518661028E-2)[&rate=5.31726176247839E-4]:6.528257927979E-1)[&rate=5.31726176247839E-4]:6.347727296146E-1)[&rate=5.31726176247839E-4]:1.565776821209E-1)[&rate=5.31726176247839E-4]:2.404031317826E-1,35[&rate=5.31726176247839E-4]:7.161726265244E-2)[&rate=5.31726176247839E-4]:9.980978525129E-2,36[&rate=5.31726176247839E-4]:2.180023903695E-1)[&rate=5.31726176247839E-4]:1.917886340107E-1,(((50[&rate=5.31726176247839E-4]:4.72988209264E-1,49[&rate=5.31726176247839E-4]:4.72988209264E-1)[&rate=5.31726176247839E-4]:2.72541598511E-2,(((48[&rate=5.31726176247839E-4]:3.544281874551E-1,42[&rate=5.31726176247839E-4]:3.161768213349E-1)[&rate=5.31726176247839E-4]:3.532944055881E-2,41[&rate=5.31726176247839E-4]:3.460417810195E-1)[&rate=5.31726176247839E-4]:5.00857024217E-2,(43[&rate=5.31726176247839E-4]:3.704411207197E-1,46[&rate=5.31726176247839E-4]:3.704411207197E-1)[&rate=5.31726176247839E-4]:8.033117146442E-2)[&rate=5.31726176247839E-4]:8.225696217671E-2)[&rate=5.31726176247839E-4]:4.572390763516E-2,(44[&rate=5.31726176247839E-4]:5.717443698001E-1,(45[&rate=5.31726176247839E-4]:3.790768480126E-1,(47[&rate=5.31726176247839E-4]:3.793881978862E-1,51[&rate=5.31726176247839E-4]:3.520657935147E-1)[&rate=5.31726176247839E-4]:7.885371437772E-3)[&rate=5.31726176247839E-4]:1.899352813504E-1)[&rate=5.31726176247839E-4]:1.544311321645E-3)[&rate=5.31726176247839E-4]:5.480301522262E-1)[&rate=5.31726176247839E-4]:3.166209042329E-1)[&rate=5.31726176247839E-4]:2.758326354548E-1,34[&rate=5.31726176247839E-4]:9.265552297204E-2)[&rate=5.31726176247839E-4]:6.442361240198E-3)[&rate=5.31726176247839E-4]:6.835348696578E-3,32[&rate=5.31726176247839E-4]:8.401542468973E-2)[&rate=5.31726176247839E-4]:5.530839912881E-3,(((66[&rate=5.31726176247839E-4]:2.200524282454E-1,((124[&rate=5.31726176247839E-4]:1.642571629481E-1,(122[&rate=5.31726176247839E-4]:1.200102618182E-1,123[&rate=5.31726176247839E-4]:1.200102618182E-1)[&rate=5.31726176247839E-4]:4.697914156703E-2)[&rate=5.31726176247839E-4]:4.703085570089E-1,67[&rate=5.31726176247839E-4]:1.360254100534E-1)[&rate=5.31726176247839E-4]:8.402701819201E-2)[&rate=5.31726176247839E-4]:4.259915592357E-2,((119[&rate=5.31726176247839E-4]:1.661795740954E0,126[&rate=5.31726176247839E-4]:8.760932183106E-1)[&rate=5.31726176247839E-4]:1.461134718451E-1,(((138[&rate=5.31726176247839E-4]:2.218855154452E-1,136[&rate=5.31726176247839E-4]:9.037866613001E-2)[&rate=5.31726176247839E-4]:5.589617279613E-1,135[&rate=5.31726176247839E-4]:5.808472434065E-1)[&rate=5.31726176247839E-4]:7.712109064187E-2,120[&rate=5.31726176247839E-4]:9.100231285689E-1)[&rate=5.31726176247839E-4]:8.019956732716E-1)[&rate=5.31726176247839E-4]:4.876190836984E-1)[&rate=5.31726176247839E-4]:7.115913976207E-1,33[&rate=5.31726176247839E-4]:9.479092699525E-2)[&rate=5.31726176247839E-4]:2.347896620751E-4);
tree STATE_73980000 [&joint=-20966.185684882745,lnP=-20966.185684882745] = [&R] ((32[&rate=5.722795923657938E-4]:4.311855895927E-3,(34[&rate=5.722795923657938E-4]:8.796170580747E-3,(((66[&rate=5.722795923657938E-4]:1.683555102114E-1,(((120[&rate=5.722795923657938E-4]:9.857728153958E-1,((138[&rate=5.722795923657938E-4]:1.741542846916E-1,136[&rate=5.722795923657938E-4]:4.264743537642E-2)[&rate=5.722795923657938E-4]:5.958566267566E-1,135[&rate=5.722795923657938E-4]:5.700109114482E-1)[&rate=5.722795923657938E-4]:1.637071094271E-1)[&rate=5.722795923657938E-4]:5.473590773744E-1,119[&rate=5.722795923657938E-4]:1.629022303729E0)[&rate=5.722795923657938E-4]:2.000590593697E-1,126[&rate=5.722795923657938E-4]:1.043378840455E0)[&rate=5.722795923657938E-4]:3.721508594414E-1)[&rate=5.722795923657938E-4]:3.232121450153E-1,(67[&rate=5.722795923657938E-4]:1.842371736654E-1,(123[&rate=5.722795923657938E-4]:1.649343701794E-1,(124[&rate=5.722795923657938E-4]:1.043915702987E-1,122[&rate=5.722795923657938E-4]:1.071238107358E-1)[&rate=5.722795923657938E-4]:5.78105594436E-2)[&rate=5.722795923657938E-4]:5.205753538267E-1)[&rate=5.722795923657938E-4]:3.073304815614E-1)[&rate=5.722795923657938E-4]:1.182709688749E-1,((((((98[&rate=5.722795923657938E-4]:5.825152968178E-1,(99[&rate=5.722795923657938E-4]:5.162511339399E-1,96[&rate=5.722795923657938E-4]:4.80732008257E-1)[&rate=5.722795923657938E-4]:8.812208637517E-2)[&rate=5.722795923657938E-4]:2.08860188888E-2,((94[&rate=5.722795923657938E-4]:3.636027812268E-1,100[&rate=5.722795923657938E-4]:3.636027812268E-1)[&rate=5.722795923657938E-4]:1.249542831939E-1,95[&rate=5.722795923657938E-4]:5.732565179727E-1)[&rate=5.722795923657938E-4]:4.107375948263E-2)[&rate=5.722795923657938E-4]:4.261394997592E-2,(16[&rate=5.722795923657938E-4]:2.591948844409E0,(((146[&rate=5.722795923657938E-4]:4.758630081255E-1,97[&rate=5.722795923657938E-4]:2.846061775244E-1)[&rate=5.722795923657938E-4]:1.355519815411E-1,((40[&rate=5.722795923657938E-4]:4.273590042566E-1,(((22[&rate=5.722795923657938E-4]:3.578410329658E-1,27[&rate=5.722795923657938E-4]:3.742793891301E-1)[&rate=5.722795923657938E-4]:5.857686961639E-1,(31[&rate=5.722795923657938E-4]:8.577792394641E-1,2[&rate=5.722795923657938E-4]:6.3038197919E-1)[&rate=5.722795923657938E-4]:1.406250102137E-1)[&rate=5.722795923657938E-4]:2.18996497874E-2,(26[&rate=5.722795923657938E-4]:7.970037973166E-1,(7[&rate=5.722795923657938E-4]:4.754942793947E-2,8[&rate=5.722795923657938E-4]:4.754942793947E-2)[&rate=5.722795923657938E-4]:6.426050543086E-1)[&rate=5.722795923657938E-4]:1.794644857101E-1)[&rate=5.722795923657938E-4]:1.591178167895E0)[&rate=5.722795923657938E-4]:5.249214718062E-2,((101[&rate=5.722795923657938E-4]:6.474554424071E-1,((((18[&rate=5.722795923657938E-4]:5.290512639201E-1,6[&rate=5.722795923657938E-4]:4.6603756529E-1)[&rate=5.722795923657938E-4]:2.866226832967E-1,(15[&rate=5.722795923657938E-4]:6.251199210817E-1,10[&rate=5.722795923657938E-4]:5.867637566983E-1)[&rate=5.722795923657938E-4]:1.823348480528E-1)[&rate=5.722795923657938E-4]:2.405371360113E-1,(3[&rate=5.722795923657938E-4]:6.847112636117E-1,((87[&rate=5.722795923657938E-4]:1.86504184191E-1,(((93[&rate=5.722795923657938E-4]:9.948490094983E-2,(84[&rate=5.722795923657938E-4]:3.691835255311E-2,(83[&rate=5.722795923657938E-4]:3.437993378332E-2,86[&rate=5.722795923657938E-4]:3.437993378332E-2)[&rate=5.722795923657938E-4]:2.53841876979E-3)[&rate=5.722795923657938E-4]:4.88679182597E-2)[&rate=5.722795923657938E-4]:7.987498644401E-2,85[&rate=5.722795923657938E-4]:1.656612572568E-1)[&rate=5.722795923657938E-4]:4.630196552593E-3,(92[&rate=5.722795923657938E-4]:4.996586493659E-2,(91[&rate=5.722795923657938E-4]:1.3130312598E-2,90[&rate=5.722795923657938E-4]:1.3130312598E-2)[&rate=5.722795923657938E-4]:3.683555233858E-2)[&rate=5.722795923657938E-4]:1.340242190098E-1)[&rate=5.722795923657938E-4]:1.621273038162E-2)[&rate=5.722795923657938E-4]:1.101515143939E-1,(88[&rate=5.722795923657938E-4]:1.614137534051E-2,89[&rate=5.722795923657938E-4]:2.984000547752E-2)[&rate=5.722795923657938E-4]:2.805143232444E-1)[&rate=5.722795923657938E-4]:9.277815924239E-1)[&rate=5.722795923657938E-4]:2.564313264658E-1)[&rate=5.722795923657938E-4]:3.023839757475E-1,((((((148[&rate=5.722795923657938E-4]:1.826544359327E-1,143[&rate=5.722795923657938E-4]:1.799147099054E-1)[&rate=5.722795923657938E-4]:6.635857610295E-1,(((106[&rate=5.722795923657938E-4]:4.712905066704E-1,104[&rate=5.722795923657938E-4]:4.712905066704E-1)[&rate=5.722795923657938E-4]:2.384419512179E-2,(116[&rate=5.722795923657938E-4]:3.833492197629E-1,139[&rate=5.722795923657938E-4]:6.354040142834E-1)[&rate=5.722795923657938E-4]:5.151150942655E-2)[&rate=5.722795923657938E-4]:8.642847930451E-2,111[&rate=5.722795923657938E-4]:5.980015372611E-1)[&rate=5.722795923657938E-4]:2.865948240846E-1)[&rate=5.722795923657938E-4]:9.204329586925E-2,((((114[&rate=5.722795923657938E-4]:1.439540230489E-1,112[&rate=5.722795923657938E-4]:2.261458038707E-1)[&rate=5.722795923657938E-4]:1.716219016455E-1,109[&rate=5.722795923657938E-4]:3.950279794889E-1)[&rate=5.722795923657938E-4]:7.418443311202E-2,(108[&rate=5.722795923657938E-4]:2.811738650309E-1,107[&rate=5.722795923657938E-4]:2.839135910583E-1)[&rate=5.722795923657938E-4]:1.661207393509E-1)[&rate=5.722795923657938E-4]:3.411023111273E-1,((19[&rate=5.722795923657938E-4]:4.543644045044E-1,13[&rate=5.722795923657938E-4]:4.160082401208E-1)[&rate=5.722795923657938E-4]:2.945937167372E-1,115[&rate=5.722795923657938E-4]:6.284101760361E-1)[&rate=5.722795923657938E-4]:1.024524928977E-1)[&rate=5.722795923657938E-4]:1.69064659514E-1)[&rate=5.722795923657938E-4]:2.715034079885E-2,((105[&rate=5.722795923657938E-4]:4.483786272658E-1,(110[&rate=5.722795923657938E-4]:4.138543512141E-1,113[&rate=5.722795923657938E-4]:4.193338032689E-1)[&rate=5.722795923657938E-4]:5.64420842707E-2)[&rate=5.722795923657938E-4]:4.525701949589E-2,((117[&rate=5.722795923657938E-4]:4.965438252151E-1,((17[&rate=5.722795923657938E-4]:2.545981422137E-1,14[&rate=5.722795923657938E-4]:2.1624197783E-1)[&rate=5.722795923657938E-4]:1.962632298966E-1,(30[&rate=5.722795923657938E-4]:2.299544911717E-1,4[&rate=5.722795923657938E-4]:5.735175144567E-2)[&rate=5.722795923657938E-4]:2.976192097057E-1)[&rate=5.722795923657938E-4]:8.129889146095E-2)[&rate=5.722795923657938E-4]:5.647827508004E-3,9[&rate=5.722795923657938E-4]:4.912327486135E-1)[&rate=5.722795923657938E-4]:2.158098033991E-2)[&rate=5.722795923657938E-4]:4.882365430331E-1)[&rate=5.722795923657938E-4]:2.487093827187E-1,(142[&rate=5.722795923657938E-4]:1.998716791074E-1,(145[&rate=5.722795923657938E-4]:1.157499406111E-1,(144[&rate=5.722795923657938E-4]:8.82448161225E-2,141[&rate=5.722795923657938E-4]:9.098454214986E-2)[&rate=5.722795923657938E-4]:2.202567243368E-2)[&rate=5.722795923657938E-4]:8.41217384963E-2)[&rate=5.722795923657938E-4]:1.230709893406E0)[&rate=5.722795923657938E-4]:3.079518481836E-2,(((24[&rate=5.722795923657938E-4]:8.465138158938E-1,((28[&rate=5.722795923657938E-4]:5.557931661019E-1,21[&rate=5.722795923657938E-4]:5.311356318555E-1)[&rate=5.722795923657938E-4]:2.620712525948E-1,1[&rate=5.722795923657938E-4]:3.156304883383E-2)[&rate=5.722795923657938E-4]:3.412884925176E-2)[&rate=5.722795923657938E-4]:3.607073133727E-1,102[&rate=5.722795923657938E-4]:4.557729365017E-2)[&rate=5.722795923657938E-4]:7.539668357708E-2,((140[&rate=5.722795923657938E-4]:6.381178944753E-1,11[&rate=5.722795923657938E-4]:6.572959766671E-1)[&rate=5.722795923657938E-4]:7.879742975388E-2,((20[&rate=5.722795923657938E-4]:5.421000051178E-1,25[&rate=5.722795923657938E-4]:5.612780873095E-1)[&rate=5.722795923657938E-4]:2.064831327051E-2,23[&rate=5.722795923657938E-4]:5.709674964703E-1)[&rate=5.722795923657938E-4]:2.500574167998E-1)[&rate=5.722795923657938E-4]:4.506339954638E-1)[&rate=5.722795923657938E-4]:9.382743763872E-2)[&rate=5.722795923657938E-4]:3.146487698636E-2)[&rate=5.722795923657938E-4]:4.066686026097E-1)[&rate=5.722795923657938E-4]:7.685189829003E-1,147[&rate=5.722795923657938E-4]:5.001873154939E-1)[&rate=5.722795923657938E-4]:3.704088512366E-2)[&rate=5.722795923657938E-4]:1.134525899445E-2)[&rate=5.722795923657938E-4]:2.882054405146E-3,39[&rate=5.722795923657938E-4]:4.940784648369E-1)[&rate=5.722795923657938E-4]:1.237745345454E-2)[&rate=5.722795923657938E-4]:1.114404684487E-2)[&rate=5.722795923657938E-4]:6.962752268945E-2,38[&rate=5.722795923657938E-4]:5.189214768966E-1)[&rate=5.722795923657938E-4]:3.968417507812E-1,((35[&rate=5.722795923657938E-4]:2.460066061102E-2,36[&rate=5.722795923657938E-4]:7.117600307678E-2)[&rate=5.722795923657938E-4]:1.444752467254E-1,((121[&rate=5.722795923657938E-4]:1.818154883555E0,127[&rate=5.722795923657938E-4]:2.259250773965E0)[&rate=5.722795923657938E-4]:2.564481073165E-1,((((((62[&rate=5.722795923657938E-4]:3.831812761956E-1,60[&rate=5.722795923657938E-4]:1.914004542779E-1)[&rate=5.722795923657938E-4]:4.167193385998E-2,65[&rate=5.722795923657938E-4]:2.330723881378E-1)[&rate=5.722795923657938E-4]:4.906513758989E-3,64[&rate=5.722795923657938E-4]:3.886638334035E-1)[&rate=5.722795923657938E-4]:3.793046688853E-1,(61[&rate=5.722795923657938E-4]:2.624722417014E-1,63[&rate=5.722795923657938E-4]:2.213763512903E-1)[&rate=5.722795923657938E-4]:5.465921509985E-1)[&rate=5.722795923657938E-4]:5.726106344664E-1,(128[&rate=5.722795923657938E-4]:1.238231733491E0,(((130[&rate=5.722795923657938E-4]:1.475690901108E-1,131[&rate=5.722795923657938E-4]:1.503088161382E-1)[&rate=5.722795923657938E-4]:3.018530385425E-1,(129[&rate=5.722795923657938E-4]:1.348169603154E-1,132[&rate=5.722795923657938E-4]:1.375566863427E-1)[&rate=5.722795923657938E-4]:3.146051683379E-1)[&rate=5.722795923657938E-4]:1.207447072515E-1,(118[&rate=5.722795923657938E-4]:6.894535000763E-1,69[&rate=5.722795923657938E-4]:7.00412404186E-1)[&rate=5.722795923657938E-4]:1.769963719836E-2)[&rate=5.722795923657938E-4]:6.70804623614E-1)[&rate=5.722795923657938E-4]:3.717266277623E-3)[&rate=5.722795923657938E-4]:2.053259478493E-1,((((50[&rate=5.722795923657938E-4]:4.057093457238E-1,49[&rate=5.722795923657938E-4]:4.057093457238E-1)[&rate=5.722795923657938E-4]:9.680576902921E-2,51[&rate=5.722795923657938E-4]:5.079795956272E-1)[&rate=5.722795923657938E-4]:3.986297813728E-2,((42[&rate=5.722795923657938E-4]:3.723743904121E-1,(41[&rate=5.722795923657938E-4]:1.50998848304E-1,48[&rate=5.722795923657938E-4]:1.947146952985E-1)[&rate=5.722795923657938E-4]:2.159110612339E-1)[&rate=5.722795923657938E-4]:5.366295917647E-3,(43[&rate=5.722795923657938E-4]:3.500676241355E-1,46[&rate=5.722795923657938E-4]:3.500676241355E-1)[&rate=5.722795923657938E-4]:7.685339006293E-2)[&rate=5.722795923657938E-4]:1.482439639375E-1)[&rate=5.722795923657938E-4]:3.879160651806E-2,((45[&rate=5.722795923657938E-4]:4.437938453594E-1,47[&rate=5.722795923657938E-4]:4.519905666707E-1)[&rate=5.722795923657938E-4]:2.36827950129E-2,44[&rate=5.722795923657938E-4]:4.702088808094E-1)[&rate=5.722795923657938E-4]:1.382832229704E-1)[&rate=5.722795923657938E-4]:6.81188719843E-2)[&rate=5.722795923657938E-4]:3.006776928013E-2)[&rate=5.722795923657938E-4]:2.205003137257E-1)[&rate=5.722795923657938E-4]:1.44321873826E-1)[&rate=5.722795923657938E-4]:2.574100165863E-1,((((((58[&rate=5.722795923657938E-4]:2.272614209356E-1,59[&rate=5.722795923657938E-4]:2.081357378755E-1)[&rate=5.722795923657938E-4]:6.37352389209E-2,(54[&rate=5.722795923657938E-4]:4.981712083084E-2,37[&rate=5.722795923657938E-4]:1.263198530713E-1)[&rate=5.722795923657938E-4]:1.838024898453E-1)[&rate=5.722795923657938E-4]:1.615332973325E-2,(56[&rate=5.722795923657938E-4]:2.566572170753E-1,55[&rate=5.722795923657938E-4]:2.566572170753E-1)[&rate=5.722795923657938E-4]:2.317036814271E-2)[&rate=5.722795923657938E-4]:2.000224753179E-1,57[&rate=5.722795923657938E-4]:4.907790222847E-1)[&rate=5.722795923657938E-4]:1.935045833162E-1,68[&rate=5.722795923657938E-4]:6.323710372949E-1)[&rate=5.722795923657938E-4]:3.867582326471E-1,(((((77[&rate=5.722795923657938E-4]:5.361952408385E-1,((((72[&rate=5.722795923657938E-4]:3.789984827987E-3,78[&rate=5.722795923657938E-4]:2.57077930473E-2)[&rate=5.722795923657938E-4]:1.792125510215E-1,((79[&rate=5.722795923657938E-4]:3.681301687909E-2,71[&rate=5.722795923657938E-4]:9.41575660506E-3)[&rate=5.722795923657938E-4]:1.03149648281E-1,82[&rate=5.722795923657938E-4]:1.481818432421E-1)[&rate=5.722795923657938E-4]:6.495767890874E-2)[&rate=5.722795923657938E-4]:3.927523685791E-2,73[&rate=5.722795923657938E-4]:2.852914713375E-1)[&rate=5.722795923657938E-4]:1.447063625378E-1,(81[&rate=5.722795923657938E-4]:6.974235535159E-2,80[&rate=5.722795923657938E-4]:6.974235535159E-2)[&rate=5.722795923657938E-4]:3.109404100307E-1)[&rate=5.722795923657938E-4]:1.116768590178E-1)[&rate=5.722795923657938E-4]:1.852842926474E-1,(75[&rate=5.722795923657938E-4]:6.023347836526E-1,((76[&rate=5.722795923657938E-4]:4.472008827839E-1,74[&rate=5.722795923657938E-4]:4.472008827839E-1)[&rate=5.722795923657938E-4]:7.712777659153E-2,70[&rate=5.722795923657938E-4]:4.85972494992E-1)[&rate=5.722795923657938E-4]:7.800612427716E-2)[&rate=5.722795923657938E-4]:1.24624201888E-1)[&rate=5.722795923657938E-4]:5.493529378737E-1,53[&rate=5.722795923657938E-4]:5.298488648021E-1)[&rate=5.722795923657938E-4]:8.02829636527E-2,((((133[&rate=5.722795923657938E-4]:2.406252917103E-1,137[&rate=5.722795923657938E-4]:2.817211821214E-1)[&rate=5.722795923657938E-4]:7.085778878625E-2,134[&rate=5.722795923657938E-4]:2.813460941954E-1)[&rate=5.722795923657938E-4]:7.296074400418E-1,(103[&rate=5.722795923657938E-4]:3.886635221044E-1,(29[&rate=5.722795923657938E-4]:4.970660261009E-1,(5[&rate=5.722795923657938E-4]:7.170860661225E-2,12[&rate=5.722795923657938E-4]:1.100647709957E-1)[&rate=5.722795923657938E-4]:2.801519400367E-1)[&rate=5.722795923657938E-4]:1.244742083323E-1)[&rate=5.722795923657938E-4]:1.542837957338E0)[&rate=5.722795923657938E-4]:2.682078239523E-1,52[&rate=5.722795923657938E-4]:5.354155688338E-1)[&rate=5.722795923657938E-4]:8.29129809324E-2)[&rate=5.722795923657938E-4]:1.686623903115E-1,125[&rate=5.722795923657938E-4]:5.684117051051E-1)[&rate=5.722795923657938E-4]:6.173842315036E-1)[&rate=5.722795923657938E-4]:9.939916557896E-2)[&rate=5.722795923657938E-4]:3.903082635301E-2)[&rate=5.722795923657938E-4]:2.619712451092E-1)[&rate=5.722795923657938E-4]:1.743349353427E-2)[&rate=5.722795923657938E-4]:2.341649187933E-2,33[&rate=5.722795923657938E-4]:3.320779982997E-2);
tree STATE_74070000 [&joint=-20963.317014956014,lnP=-20963.317014956014] = [&R] (33[&rate=5.07637572704339E-4]:4.952559338487E-2,(32[&rate=5.07637572704339E-4]:7.376727854972E-3,(34[&rate=5.07637572704339E-4]:1.879644516274E-3,((((126[&rate=5.07637572704339E-4]:1.469948580031E0,((120[&rate=5.07637572704339E-4]:8.598994273555E-1,((138[&rate=5.07637572704339E-4]:3.639079792583E-1,136[&rate=5.07637572704339E-4]:2.324011299431E-1)[&rate=5.07637572704339E-4]:3.723131250564E-1,135[&rate=5.07637572704339E-4]:5.362211043146E-1)[&rate=5.07637572704339E-4]:7.162352852041E-2)[&rate=5.07637572704339E-4]:3.956749188387E-2,119[&rate=5.07637572704339E-4]:9.953573301983E-1)[&rate=5.07637572704339E-4]:1.260293772477E0)[&rate=5.07637572704339E-4]:1.672753066465E-1,(67[&rate=5.07637572704339E-4]:3.08148773434E-1,((124[&rate=5.07637572704339E-4]:1.516485686203E-1,123[&rate=5.07637572704339E-4]:1.543808090574E-1)[&rate=5.07637572704339E-4]:2.437265088692E-1,122[&rate=5.07637572704339E-4]:3.981073179266E-1)[&rate=5.07637572704339E-4]:4.113140058481E-1)[&rate=5.07637572704339E-4]:8.190092355863E-2)[&rate=5.07637572704339E-4]:5.295347599259E-2,66[&rate=5.07637572704339E-4]:4.430031729852E-1)[&rate=5.07637572704339E-4]:2.513103179338E-1,((((((((94[&rate=5.07637572704339E-4]:3.704506632454E-1,100[&rate=5.07637572704339E-4]:3.704506632454E-1)[&rate=5.07637572704339E-4]:3.515169748963E-3,95[&rate=5.07637572704339E-4]:4.586652865464E-1)[&rate=5.07637572704339E-4]:3.347922982975E-1,98[&rate=5.07637572704339E-4]:7.825286230952E-1)[&rate=5.07637572704339E-4]:1.009015075253E-2,(96[&rate=5.07637572704339E-4]:3.760743442725E-1,99[&rate=5.07637572704339E-4]:4.115934699553E-1)[&rate=5.07637572704339E-4]:4.028832273896E-1)[&rate=5.07637572704339E-4]:2.046554498E-1,(((((((7[&rate=5.07637572704339E-4]:3.105042702611E-1,8[&rate=5.07637572704339E-4]:3.105042702611E-1)[&rate=5.07637572704339E-4]:4.520904368093E-1,26[&rate=5.07637572704339E-4]:8.694440221389E-1)[&rate=5.07637572704339E-4]:9.764098134558E-2,(31[&rate=5.07637572704339E-4]:9.984887386545E-1,(22[&rate=5.07637572704339E-4]:4.53546517467E-1,27[&rate=5.07637572704339E-4]:4.699848736314E-1)[&rate=5.07637572704339E-4]:4.901477006395E-1)[&rate=5.07637572704339E-4]:1.243188126836E-2)[&rate=5.07637572704339E-4]:1.224614515259E-1,2[&rate=5.07637572704339E-4]:9.059848111747E-1)[&rate=5.07637572704339E-4]:1.541203767059E0,(16[&rate=5.07637572704339E-4]:2.403830895101E0,39[&rate=5.07637572704339E-4]:3.183379689834E-1)[&rate=5.07637572704339E-4]:1.721248064214E-1)[&rate=5.07637572704339E-4]:3.908834465764E-2,(101[&rate=5.07637572704339E-4]:1.25482905665E0,(((((((23[&rate=5.07637572704339E-4]:7.473104072049E-1,(25[&rate=5.07637572704339E-4]:3.842801875809E-1,20[&rate=5.07637572704339E-4]:3.651021053892E-1)[&rate=5.07637572704339E-4]:3.739891237336E-1)[&rate=5.07637572704339E-4]:1.262672302511E-1,(140[&rate=5.07637572704339E-4]:5.817639922286E-1,11[&rate=5.07637572704339E-4]:6.009420744203E-1)[&rate=5.07637572704339E-4]:1.877040561865E-1)[&rate=5.07637572704339E-4]:4.359588484667E-1,(24[&rate=5.07637572704339E-4]:9.958932014316E-1,((28[&rate=5.07637572704339E-4]:4.142412024707E-1,21[&rate=5.07637572704339E-4]:3.895836682243E-1)[&rate=5.07637572704339E-4]:4.971371212718E-1,1[&rate=5.07637572704339E-4]:1.250769538796E-1)[&rate=5.07637572704339E-4]:8.999432974379E-2)[&rate=5.07637572704339E-4]:3.246021886008E-1)[&rate=5.07637572704339E-4]:1.305500694147E-1,102[&rate=5.07637572704339E-4]:2.894016238307E-1)[&rate=5.07637572704339E-4]:1.844550046343E-2,(142[&rate=5.07637572704339E-4]:6.70835608914E-1,((145[&rate=5.07637572704339E-4]:5.14403907078E-1,141[&rate=5.07637572704339E-4]:5.116641810504E-1)[&rate=5.07637572704339E-4]:5.670204548948E-2,144[&rate=5.07637572704339E-4]:5.656265005125E-1)[&rate=5.07637572704339E-4]:9.972965634655E-2)[&rate=5.07637572704339E-4]:8.83586857846E-1)[&rate=5.07637572704339E-4]:6.037734403246E-2,(((((148[&rate=5.07637572704339E-4]:3.811873975688E-1,143[&rate=5.07637572704339E-4]:3.784476715415E-1)[&rate=5.07637572704339E-4]:4.180665961393E-1,116[&rate=5.07637572704339E-4]:7.608978293244E-1)[&rate=5.07637572704339E-4]:3.593798616407E-2,(139[&rate=5.07637572704339E-4]:8.1794282793E-1,(104[&rate=5.07637572704339E-4]:2.755882756224E-1,(111[&rate=5.07637572704339E-4]:2.377455811572E-1,106[&rate=5.07637572704339E-4]:2.213072249928E-1)[&rate=5.07637572704339E-4]:5.428105062964E-2)[&rate=5.07637572704339E-4]:3.505737303898E-1)[&rate=5.07637572704339E-4]:2.30947782079E-1)[&rate=5.07637572704339E-4]:6.25731374806E-2,((115[&rate=5.07637572704339E-4]:6.688165964667E-1,((109[&rate=5.07637572704339E-4]:4.033053794555E-1,(112[&rate=5.07637572704339E-4]:3.025061026978E-1,114[&rate=5.07637572704339E-4]:2.20314321876E-1)[&rate=5.07637572704339E-4]:1.03539002785E-1)[&rate=5.07637572704339E-4]:8.279409913613E-2,(107[&rate=5.07637572704339E-4]:3.798953776522E-1,108[&rate=5.07637572704339E-4]:3.771556516248E-1)[&rate=5.07637572704339E-4]:8.70260187477E-2)[&rate=5.07637572704339E-4]:2.621691726696E-1)[&rate=5.07637572704339E-4]:5.111815203098E-2,(19[&rate=5.07637572704339E-4]:5.164057755883E-1,13[&rate=5.07637572704339E-4]:4.780496112046E-1)[&rate=5.07637572704339E-4]:3.240769181149E-1)[&rate=5.07637572704339E-4]:1.394742044714E-1)[&rate=5.07637572704339E-4]:4.223415076732E-1,((117[&rate=5.07637572704339E-4]:6.562537747523E-1,((30[&rate=5.07637572704339E-4]:3.301232063984E-1,4[&rate=5.07637572704339E-4]:1.575204666723E-1)[&rate=5.07637572704339E-4]:3.365401802998E-1,9[&rate=5.07637572704339E-4]:5.433757154653E-1)[&rate=5.07637572704339E-4]:1.019191551774E-1)[&rate=5.07637572704339E-4]:2.271277403043E-1,(113[&rate=5.07637572704339E-4]:8.74913973899E-1,((110[&rate=5.07637572704339E-4]:5.338239396695E-1,105[&rate=5.07637572704339E-4]:5.119061314504E-1)[&rate=5.07637572704339E-4]:2.425499852489E-1,(17[&rate=5.07637572704339E-4]:3.921028943499E-1,14[&rate=5.07637572704339E-4]:3.537467299662E-1)[&rate=5.07637572704339E-4]:4.281066470069E-1)[&rate=5.07637572704339E-4]:9.306059692587E-2)[&rate=5.07637572704339E-4]:5.727815130103E-3)[&rate=5.07637572704339E-4]:4.83300452435E-1)[&rate=5.07637572704339E-4]:7.82548296021E-2)[&rate=5.07637572704339E-4]:6.204568118305E-2,((((((83[&rate=5.07637572704339E-4]:1.803228571504E-1,93[&rate=5.07637572704339E-4]:1.940214872874E-1)[&rate=5.07637572704339E-4]:1.907304252526E-2,(85[&rate=5.07637572704339E-4]:1.932727347736E-1,(84[&rate=5.07637572704339E-4]:1.558601908944E-1,86[&rate=5.07637572704339E-4]:1.558601908944E-1)[&rate=5.07637572704339E-4]:3.741254387917E-2)[&rate=5.07637572704339E-4]:6.123164902049E-3)[&rate=5.07637572704339E-4]:7.719755152881E-2,87[&rate=5.07637572704339E-4]:2.765934512044E-1)[&rate=5.07637572704339E-4]:1.724848787997E-2,(92[&rate=5.07637572704339E-4]:1.839379137213E-1,(91[&rate=5.07637572704339E-4]:9.927155273714E-2,90[&rate=5.07637572704339E-4]:9.927155273714E-2)[&rate=5.07637572704339E-4]:8.466636098415E-2)[&rate=5.07637572704339E-4]:1.236026555001E-1)[&rate=5.07637572704339E-4]:8.887476055643E-1,(88[&rate=5.07637572704339E-4]:5.298553642001E-2,89[&rate=5.07637572704339E-4]:6.668416655703E-2)[&rate=5.07637572704339E-4]:1.129604008229E0)[&rate=5.07637572704339E-4]:6.794902189182E-1,((15[&rate=5.07637572704339E-4]:6.22393620691E-1,10[&rate=5.07637572704339E-4]:5.840374563075E-1)[&rate=5.07637572704339E-4]:2.702859197845E-1,((18[&rate=5.07637572704339E-4]:4.370640728786E-1,3[&rate=5.07637572704339E-4]:3.21995579728E-1)[&rate=5.07637572704339E-4]:4.351502604717E-1,6[&rate=5.07637572704339E-4]:8.092006347201E-1)[&rate=5.07637572704339E-4]:2.868438520749E-2)[&rate=5.07637572704339E-4]:5.365235107626E-1)[&rate=5.07637572704339E-4]:1.051766873126E-1)[&rate=5.07637572704339E-4]:8.300383591948E-1)[&rate=5.07637572704339E-4]:2.478862224067E-1)[&rate=5.07637572704339E-4]:4.280717186648E-2,((146[&rate=5.07637572704339E-4]:6.408015523526E-1,40[&rate=5.07637572704339E-4]:5.205829731177E-1)[&rate=5.07637572704339E-4]:5.060030783815E-2,(97[&rate=5.07637572704339E-4]:4.467375458601E-1,147[&rate=5.07637572704339E-4]:5.751528464066E-1)[&rate=5.07637572704339E-4]:5.340748372956E-2)[&rate=5.07637572704339E-4]:1.175010973085E-3)[&rate=5.07637572704339E-4]:2.965006311724E-1)[&rate=5.07637572704339E-4]:4.836875021461E-2,38[&rate=5.07637572704339E-4]:8.489216623869E-1)[&rate=5.07637572704339E-4]:2.254166925201E-1,((35[&rate=5.07637572704339E-4]:1.516714026309E-1,(36[&rate=5.07637572704339E-4]:1.380029625072E-1,(127[&rate=5.07637572704339E-4]:2.303049837154E0,121[&rate=5.07637572704339E-4]:1.861953946743E0)[&rate=5.07637572704339E-4]:3.555010705589E-1)[&rate=5.07637572704339E-4]:6.024378258947E-2)[&rate=5.07637572704339E-4]:1.978952212399E-1,(((((51[&rate=5.07637572704339E-4]:3.280401757834E-1,(47[&rate=5.07637572704339E-4]:8.035631851817E-3,44[&rate=5.07637572704339E-4]:2.571150977564E-3)[&rate=5.07637572704339E-4]:3.473269483031E-1)[&rate=5.07637572704339E-4]:1.986930662214E-1,(50[&rate=5.07637572704339E-4]:3.819907597039E-1,49[&rate=5.07637572704339E-4]:3.819907597039E-1)[&rate=5.07637572704339E-4]:1.392780014267E-1)[&rate=5.07637572704339E-4]:2.410517163514E-2,((46[&rate=5.07637572704339E-4]:3.933232587328E-1,43[&rate=5.07637572704339E-4]:3.933232587328E-1)[&rate=5.07637572704339E-4]:4.227287364008E-3,(42[&rate=5.07637572704339E-4]:3.367516001561E-1,(41[&rate=5.07637572704339E-4]:3.014496726195E-1,48[&rate=5.07637572704339E-4]:3.45165519614E-1)[&rate=5.07637572704339E-4]:2.983744666233E-2)[&rate=5.07637572704339E-4]:1.161861807198E-2)[&rate=5.07637572704339E-4]:1.806102719147E-1)[&rate=5.07637572704339E-4]:1.546498234572E-1,45[&rate=5.07637572704339E-4]:7.246139201572E-1)[&rate=5.07637572704339E-4]:2.485802770765E-1,(((129[&rate=5.07637572704339E-4]:2.711084487901E-1,((131[&rate=5.07637572704339E-4]:1.91547640587E-1,130[&rate=5.07637572704339E-4]:1.888079145596E-1)[&rate=5.07637572704339E-4]:2.208458668692E-2,132[&rate=5.07637572704339E-4]:2.136322272739E-1)[&rate=5.07637572704339E-4]:6.021594754358E-2)[&rate=5.07637572704339E-4]:1.966101319231E-1,(118[&rate=5.07637572704339E-4]:5.80072438998E-1,69[&rate=5.07637572704339E-4]:5.910313431076E-1)[&rate=5.07637572704339E-4]:2.463244308517E-2)[&rate=5.07637572704339E-4]:7.254789156211E-1,((((64[&rate=5.07637572704339E-4]:2.227757233557E-1,(62[&rate=5.07637572704339E-4]:2.313304624249E-1,60[&rate=5.07637572704339E-4]:3.954964050713E-2)[&rate=5.07637572704339E-4]:3.254115134187E-2)[&rate=5.07637572704339E-4]:1.178646821425E-1,65[&rate=5.07637572704339E-4]:1.899554739915E-1)[&rate=5.07637572704339E-4]:2.481214224752E-1,(61[&rate=5.07637572704339E-4]:1.663167453053E-1,63[&rate=5.07637572704339E-4]:1.252208548943E-1)[&rate=5.07637572704339E-4]:4.635409730791E-1)[&rate=5.07637572704339E-4]:6.461562589526E-1,128[&rate=5.07637572704339E-4]:1.13628794994E0)[&rate=5.07637572704339E-4]:5.41698203672E-2)[&rate=5.07637572704339E-4]:5.561326392181E-1)[&rate=5.07637572704339E-4]:1.317433376335E-1)[&rate=5.07637572704339E-4]:1.224062845207E-1)[&rate=5.07637572704339E-4]:1.832508482867E-1,(((((58[&rate=5.07637572704339E-4]:2.832311800417E-1,(((56[&rate=5.07637572704339E-4]:1.88251702713E-1,55[&rate=5.07637572704339E-4]:1.88251702713E-1)[&rate=5.07637572704339E-4]:1.485390854449E-2,54[&rate=5.07637572704339E-4]:1.730509664489E-1)[&rate=5.07637572704339E-4]:2.188402825553E-2,37[&rate=5.07637572704339E-4]:2.714377269448E-1)[&rate=5.07637572704339E-4]:3.091913615692E-2)[&rate=5.07637572704339E-4]:5.752205819747E-2,59[&rate=5.07637572704339E-4]:3.21627555179E-1)[&rate=5.07637572704339E-4]:1.742559869095E-1,57[&rate=5.07637572704339E-4]:4.986157825256E-1)[&rate=5.07637572704339E-4]:3.481932881352E-1,68[&rate=5.07637572704339E-4]:7.948965023548E-1)[&rate=5.07637572704339E-4]:1.313647635447E-1,(((((137[&rate=5.07637572704339E-4]:7.650737581137E-1,(133[&rate=5.07637572704339E-4]:6.645840178378E-1,134[&rate=5.07637572704339E-4]:6.344470315366E-1)[&rate=5.07637572704339E-4]:5.939384986492E-2)[&rate=5.07637572704339E-4]:6.09286960655E-1,((103[&rate=5.07637572704339E-4]:6.645695978247E-1,(29[&rate=5.07637572704339E-4]:4.377486232882E-1,(5[&rate=5.07637572704339E-4]:1.238254646887E-1,12[&rate=5.07637572704339E-4]:1.621816290722E-1)[&rate=5.07637572704339E-4]:1.687176791475E-1)[&rate=5.07637572704339E-4]:4.596976868652E-1)[&rate=5.07637572704339E-4]:1.553107813283E0,52[&rate=5.07637572704339E-4]:5.533836765465E-1)[&rate=5.07637572704339E-4]:5.998376154318E-3)[&rate=5.07637572704339E-4]:1.895366343444E-1,((((((82[&rate=5.07637572704339E-4]:2.167369776901E-1,79[&rate=5.07637572704339E-4]:2.085177996081E-1)[&rate=5.07637572704339E-4]:7.133503619847E-2,(72[&rate=5.07637572704339E-4]:5.454159712812E-2,78[&rate=5.07637572704339E-4]:7.645940534744E-2)[&rate=5.07637572704339E-4]:2.033934304591E-1)[&rate=5.07637572704339E-4]:5.307761053758E-2,(73[&rate=5.07637572704339E-4]:3.638225193801E-1,71[&rate=5.07637572704339E-4]:2.953293686953E-1)[&rate=5.07637572704339E-4]:1.020381737479E-2)[&rate=5.07637572704339E-4]:2.073917103727E-2,77[&rate=5.07637572704339E-4]:3.892860557375E-1)[&rate=5.07637572704339E-4]:8.635596524142E-2,(81[&rate=5.07637572704339E-4]:2.200962212303E-1,80[&rate=5.07637572704339E-4]:2.200962212303E-1)[&rate=5.07637572704339E-4]:2.117101833102E-1)[&rate=5.07637572704339E-4]:2.545267295221E-1,(75[&rate=5.07637572704339E-4]:5.901489972164E-1,(76[&rate=5.07637572704339E-4]:3.899395863898E-1,(70[&rate=5.07637572704339E-4]:3.437882895193E-1,74[&rate=5.07637572704339E-4]:3.821444539028E-1)[&rate=5.07637572704339E-4]:7.795132487052E-3)[&rate=5.07637572704339E-4]:2.002094108265E-1)[&rate=5.07637572704339E-4]:1.454992053393E-1)[&rate=5.07637572704339E-4]:7.515368217903E-1)[&rate=5.07637572704339E-4]:3.758026718827E-2,53[&rate=5.07637572704339E-4]:7.783022329222E-1)[&rate=5.07637572704339E-4]:4.087343225483E-1,125[&rate=5.07637572704339E-4]:9.766540418093E-1)[&rate=5.07637572704339E-4]:1.16273890757E-1)[&rate=5.07637572704339E-4]:2.766831285509E-1)[&rate=5.07637572704339E-4]:3.908973424083E-2)[&rate=5.07637572704339E-4]:1.705798522273E-1)[&rate=5.07637572704339E-4]:2.741489155778E-2)[&rate=5.07637572704339E-4]:3.666941347518E-2);
tree STATE_74160000 [&joint=-20960.06810304644,lnP=-20960.06810304644] = [&R] (33[&rate=6.464174528368402E-4]:5.28944897126E-2,(((((((67[&rate=6.464174528368402E-4]:1.191747722297E-1,(122[&rate=6.464174528368402E-4]:3.168458888265E-1,(124[&rate=6.464174528368402E-4]:6.419504884763E-4,123[&rate=6.464174528368402E-4]:3.374190925602E-3)[&rate=6.464174528368402E-4]:3.134716979009E-1)[&rate=6.464174528368402E-4]:3.036014337439E-1)[&rate=6.464174528368402E-4]:2.56933982836E-1,(126[&rate=6.464174528368402E-4]:1.012265681254E0,(119[&rate=6.464174528368402E-4]:1.150372682371E0,((138[&rate=6.464174528368402E-4]:2.463296951135E-1,136[&rate=6.464174528368402E-4]:1.148228457983E-1)[&rate=6.464174528368402E-4]:3.852895210597E-1,135[&rate=6.464174528368402E-4]:4.316192161731E-1)[&rate=6.464174528368402E-4]:3.708082607188E-1)[&rate=6.464174528368402E-4]:6.475955215269E-1)[&rate=6.464174528368402E-4]:6.110172634962E-1)[&rate=6.464174528368402E-4]:1.749158737129E-1,(120[&rate=6.464174528368402E-4]:1.9631250625E0,66[&rate=6.464174528368402E-4]:2.613876113054E-2)[&rate=6.464174528368402E-4]:5.248858676481E-1)[&rate=6.464174528368402E-4]:2.60197329597E-1,((((146[&rate=6.464174528368402E-4]:7.670302275831E-1,(147[&rate=6.464174528368402E-4]:6.548258906278E-1,((39[&rate=6.464174528368402E-4]:4.080171426158E-1,40[&rate=6.464174528368402E-4]:4.080171426158E-1)[&rate=6.464174528368402E-4]:1.241636326823E-1,(((((7[&rate=6.464174528368402E-4]:3.020849314719E-1,8[&rate=6.464174528368402E-4]:3.020849314719E-1)[&rate=6.464174528368402E-4]:2.99773917541E-1,26[&rate=6.464174528368402E-4]:7.087081640815E-1)[&rate=6.464174528368402E-4]:4.105274450066E-2,((22[&rate=6.464174528368402E-4]:3.868193562609E-1,27[&rate=6.464174528368402E-4]:4.032577124253E-1)[&rate=6.464174528368402E-4]:3.456844841635E-1,(2[&rate=6.464174528368402E-4]:2.543213071766E-1,31[&rate=6.464174528368402E-4]:4.817185674507E-1)[&rate=6.464174528368402E-4]:3.055797935218E-1)[&rate=6.464174528368402E-4]:6.298164048103E-3)[&rate=6.464174528368402E-4]:1.823366779567E0,16[&rate=6.464174528368402E-4]:2.518333167601E0)[&rate=6.464174528368402E-4]:1.430085291445E-2,(101[&rate=6.464174528368402E-4]:7.879962396475E-1,(((102[&rate=6.464174528368402E-4]:5.273562560313E-2,(((140[&rate=6.464174528368402E-4]:2.505448556873E-1,11[&rate=6.464174528368402E-4]:2.69722937879E-1)[&rate=6.464174528368402E-4]:1.853039693016E-1,((20[&rate=6.464174528368402E-4]:2.66094079889E-1,25[&rate=6.464174528368402E-4]:2.852721620807E-1)[&rate=6.464174528368402E-4]:9.496382822456E-2,23[&rate=6.464174528368402E-4]:3.692770861956E-1)[&rate=6.464174528368402E-4]:1.706813278343E-1)[&rate=6.464174528368402E-4]:6.2545294046E-1,(24[&rate=6.464174528368402E-4]:9.759843274518E-1,((28[&rate=6.464174528368402E-4]:6.914985304589E-1,21[&rate=6.464174528368402E-4]:6.668409962125E-1)[&rate=6.464174528368402E-4]:1.566911851087E-1,1[&rate=6.464174528368402E-4]:6.188834570466E-2)[&rate=6.464174528368402E-4]:1.332740639389E-1)[&rate=6.464174528368402E-4]:2.003859311476E-1)[&rate=6.464174528368402E-4]:3.800920262001E-2)[&rate=6.464174528368402E-4]:5.874356841193E-2,((142[&rate=6.464174528368402E-4]:5.13715540269E-1,(145[&rate=6.464174528368402E-4]:3.228395204208E-1,(144[&rate=6.464174528368402E-4]:2.858882461235E-1,141[&rate=6.464174528368402E-4]:2.886279721508E-1)[&rate=6.464174528368402E-4]:3.147182224239E-2)[&rate=6.464174528368402E-4]:1.908760198483E-1)[&rate=6.464174528368402E-4]:7.975546568964E-1,((((116[&rate=6.464174528368402E-4]:4.836287548245E-1,(((106[&rate=6.464174528368402E-4]:5.554939187325E-3,111[&rate=6.464174528368402E-4]:2.19932953517E-2)[&rate=6.464174528368402E-4]:1.487480178064E-1,104[&rate=6.464174528368402E-4]:1.543029569937E-1)[&rate=6.464174528368402E-4]:7.109666612781E-2,139[&rate=6.464174528368402E-4]:4.171804450393E-1)[&rate=6.464174528368402E-4]:3.185031043058E-1)[&rate=6.464174528368402E-4]:1.758277488461E-1,(148[&rate=6.464174528368402E-4]:1.535940969978E-1,143[&rate=6.464174528368402E-4]:1.508543709704E-1)[&rate=6.464174528368402E-4]:5.442185710565E-1)[&rate=6.464174528368402E-4]:1.996796493363E-1,(((108[&rate=6.464174528368402E-4]:3.265445927806E-1,107[&rate=6.464174528368402E-4]:3.29284318808E-1)[&rate=6.464174528368402E-4]:3.376353753163E-1,(109[&rate=6.464174528368402E-4]:4.06301660389E-1,(112[&rate=6.464174528368402E-4]:2.778662484926E-1,114[&rate=6.464174528368402E-4]:1.956744676708E-1)[&rate=6.464174528368402E-4]:1.311751379237E-1)[&rate=6.464174528368402E-4]:2.79796115927E-1)[&rate=6.464174528368402E-4]:1.52403514061E-1,((19[&rate=6.464174528368402E-4]:3.234633005392E-1,13[&rate=6.464174528368402E-4]:2.851071361555E-1)[&rate=6.464174528368402E-4]:6.89778401995E-2,115[&rate=6.464174528368402E-4]:2.718931955332E-1)[&rate=6.464174528368402E-4]:4.871560400494E-1)[&rate=6.464174528368402E-4]:1.000869174243E-1)[&rate=6.464174528368402E-4]:1.294887266875E-1,(((17[&rate=6.464174528368402E-4]:4.544474676344E-1,14[&rate=6.464174528368402E-4]:4.160913032507E-1)[&rate=6.464174528368402E-4]:1.408411265892E-1,(117[&rate=6.464174528368402E-4]:4.402845992785E-1,((30[&rate=6.464174528368402E-4]:3.295700877469E-1,4[&rate=6.464174528368402E-4]:1.569673480209E-1)[&rate=6.464174528368402E-4]:8.407508822084E-2,9[&rate=6.464174528368402E-4]:2.903575047348E-1)[&rate=6.464174528368402E-4]:1.389681904341E-1)[&rate=6.464174528368402E-4]:1.19387556589E-1)[&rate=6.464174528368402E-4]:1.025990945335E-1,(110[&rate=6.464174528368402E-4]:5.402925906243E-1,(105[&rate=6.464174528368402E-4]:4.61985446879E-1,113[&rate=6.464174528368402E-4]:4.893827071528E-1)[&rate=6.464174528368402E-4]:5.638933552623E-2)[&rate=6.464174528368402E-4]:1.137594816944E-1)[&rate=6.464174528368402E-4]:4.112851361428E-1)[&rate=6.464174528368402E-4]:6.7850796923E-2)[&rate=6.464174528368402E-4]:4.678433931545E-2)[&rate=6.464174528368402E-4]:1.453637231889E-1,(((15[&rate=6.464174528368402E-4]:5.597002825573E-1,10[&rate=6.464174528368402E-4]:5.213441181739E-1)[&rate=6.464174528368402E-4]:1.210519559525E-1,(6[&rate=6.464174528368402E-4]:2.687807911975E-1,18[&rate=6.464174528368402E-4]:3.317944898276E-1)[&rate=6.464174528368402E-4]:3.571769267645E-1)[&rate=6.464174528368402E-4]:2.511705300597E-1,(3[&rate=6.464174528368402E-4]:5.254056740028E-1,((88[&rate=6.464174528368402E-4]:8.252709409852E-2,89[&rate=6.464174528368402E-4]:9.622572423553E-2)[&rate=6.464174528368402E-4]:2.143635564218E-1,(((92[&rate=6.464174528368402E-4]:1.295259654745E-1,(91[&rate=6.464174528368402E-4]:1.845819410039E-2,90[&rate=6.464174528368402E-4]:1.845819410039E-2)[&rate=6.464174528368402E-4]:1.110677713741E-1)[&rate=6.464174528368402E-4]:2.931177699007E-3,87[&rate=6.464174528368402E-4]:1.187585130365E-1)[&rate=6.464174528368402E-4]:2.593232357752E-3,((83[&rate=6.464174528368402E-4]:7.440651143679E-2,(85[&rate=6.464174528368402E-4]:1.871741709786E-2,(84[&rate=6.464174528368402E-4]:6.279090964227E-3,93[&rate=6.464174528368402E-4]:1.997772110124E-2)[&rate=6.464174528368402E-4]:1.243832613363E-2)[&rate=6.464174528368402E-4]:5.568909433893E-2)[&rate=6.464174528368402E-4]:1.354082943955E-2,86[&rate=6.464174528368402E-4]:8.794734087634E-2)[&rate=6.464174528368402E-4]:3.340440451789E-2)[&rate=6.464174528368402E-4]:1.755389051261E-1)[&rate=6.464174528368402E-4]:7.682410508796E-1)[&rate=6.464174528368402E-4]:2.996677794984E-1)[&rate=6.464174528368402E-4]:4.290297376754E-1)[&rate=6.464174528368402E-4]:5.366327744985E-1)[&rate=6.464174528368402E-4]:6.323090137445E-1)[&rate=6.464174528368402E-4]:8.503968090002E-2)[&rate=6.464174528368402E-4]:6.526806614929E-2)[&rate=6.464174528368402E-4]:4.936280690067E-2)[&rate=6.464174528368402E-4]:2.997212277129E-2,((((94[&rate=6.464174528368402E-4]:4.36483395752E-1,100[&rate=6.464174528368402E-4]:4.36483395752E-1)[&rate=6.464174528368402E-4]:1.666705099318E-2,95[&rate=6.464174528368402E-4]:5.378499002972E-1)[&rate=6.464174528368402E-4]:1.494957397237E-1,(98[&rate=6.464174528368402E-4]:5.642061023634E-1,(96[&rate=6.464174528368402E-4]:5.171948278653E-1,99[&rate=6.464174528368402E-4]:5.527139535482E-1)[&rate=6.464174528368402E-4]:3.335007231246E-2)[&rate=6.464174528368402E-4]:1.122105759087E-1)[&rate=6.464174528368402E-4]:9.960953741721E-2,97[&rate=6.464174528368402E-4]:5.765726637769E-1)[&rate=6.464174528368402E-4]:2.917285597639E-2)[&rate=6.464174528368402E-4]:5.5477028471E-2,38[&rate=6.464174528368402E-4]:6.639547886614E-1)[&rate=6.464174528368402E-4]:5.284171158711E-1,(((45[&rate=6.464174528368402E-4]:6.101271718092E-1,(((((43[&rate=6.464174528368402E-4]:4.630393024239E-1,46[&rate=6.464174528368402E-4]:4.630393024239E-1)[&rate=6.464174528368402E-4]:6.270414345905E-2,(41[&rate=6.464174528368402E-4]:3.90734107092E-1,(42[&rate=6.464174528368402E-4]:3.93091755685E-1,48[&rate=6.464174528368402E-4]:4.313431218053E-1)[&rate=6.464174528368402E-4]:3.106832281229E-3)[&rate=6.464174528368402E-4]:8.036453004799E-2)[&rate=6.464174528368402E-4]:3.098768926753E-2,(50[&rate=6.464174528368402E-4]:4.55889905964E-1,49[&rate=6.464174528368402E-4]:4.55889905964E-1)[&rate=6.464174528368402E-4]:6.805434394078E-2)[&rate=6.464174528368402E-4]:1.577321669819E-3,44[&rate=6.464174528368402E-4]:5.528439759461E-1)[&rate=6.464174528368402E-4]:1.474157138013E-3,(51[&rate=6.464174528368402E-4]:4.954563176414E-1,47[&rate=6.464174528368402E-4]:5.227787220128E-1)[&rate=6.464174528368402E-4]:3.700389194551E-2)[&rate=6.464174528368402E-4]:5.85412791622E-2)[&rate=6.464174528368402E-4]:2.556042288495E-1,((69[&rate=6.464174528368402E-4]:1.482787133722E0,(((129[&rate=6.464174528368402E-4]:2.147727251183E-1,132[&rate=6.464174528368402E-4]:2.175124511457E-1)[&rate=6.464174528368402E-4]:9.047336459138E-3,(131[&rate=6.464174528368402E-4]:1.839199438212E-1,130[&rate=6.464174528368402E-4]:1.811802177938E-1)[&rate=6.464174528368402E-4]:4.263984378363E-2)[&rate=6.464174528368402E-4]:9.506220827168E-1,118[&rate=6.464174528368402E-4]:1.311428445664E0)[&rate=6.464174528368402E-4]:1.603997839478E-1)[&rate=6.464174528368402E-4]:2.601642490474E-1,(128[&rate=6.464174528368402E-4]:1.091838882405E0,((62[&rate=6.464174528368402E-4]:4.111362936754E-1,((60[&rate=6.464174528368402E-4]:1.800065694062E-1,64[&rate=6.464174528368402E-4]:3.306915009129E-1)[&rate=6.464174528368402E-4]:4.935442834759E-3,65[&rate=6.464174528368402E-4]:1.849420122409E-1)[&rate=6.464174528368402E-4]:3.441345951669E-2)[&rate=6.464174528368402E-4]:4.06185362506E-1,(61[&rate=6.464174528368402E-4]:9.115786117771E-2,63[&rate=6.464174528368402E-4]:5.006197076667E-2)[&rate=6.464174528368402E-4]:7.261637950037E-1)[&rate=6.464174528368402E-4]:4.142432536205E-1)[&rate=6.464174528368402E-4]:5.004275688575E-1)[&rate=6.464174528368402E-4]:4.686116168792E-2)[&rate=6.464174528368402E-4]:9.677053976216E-2,(((121[&rate=6.464174528368402E-4]:8.068937505218E-1,127[&rate=6.464174528368402E-4]:1.247989640933E0)[&rate=6.464174528368402E-4]:1.353939510457E0,36[&rate=6.464174528368402E-4]:8.138120618428E-2)[&rate=6.464174528368402E-4]:4.129023463322E-3,35[&rate=6.464174528368402E-4]:3.893488718184E-2)[&rate=6.464174528368402E-4]:1.681961422426E-1)[&rate=6.464174528368402E-4]:3.828754285925E-1)[&rate=6.464174528368402E-4]:2.212155003587E-1)[&rate=6.464174528368402E-4]:8.537060720927E-3,(((59[&rate=6.464174528368402E-4]:3.697358046518E-1,((((55[&rate=6.464174528368402E-4]:1.956642340755E-1,56[&rate=6.464174528368402E-4]:1.956642340755E-1)[&rate=6.464174528368402E-4]:3.005022978318E-2,(37[&rate=6.464174528368402E-4]:1.056729710704E-1,54[&rate=6.464174528368402E-4]:2.917023882997E-2)[&rate=6.464174528368402E-4]:1.664895802201E-1)[&rate=6.464174528368402E-4]:3.195251344221E-2,58[&rate=6.464174528368402E-4]:2.849893816726E-1)[&rate=6.464174528368402E-4]:9.944231320099E-2,57[&rate=6.464174528368402E-4]:3.680382522506E-1)[&rate=6.464174528368402E-4]:4.429792838364E-3)[&rate=6.464174528368402E-4]:1.716915206409E-1,68[&rate=6.464174528368402E-4]:4.922469974238E-1)[&rate=6.464174528368402E-4]:4.141899420753E-1,(((((137[&rate=6.464174528368402E-4]:4.723166918928E-1,(133[&rate=6.464174528368402E-4]:3.617607283721E-1,134[&rate=6.464174528368402E-4]:3.31623742071E-1)[&rate=6.464174528368402E-4]:6.946007310963E-2)[&rate=6.464174528368402E-4]:3.29781256069E-1,(103[&rate=6.464174528368402E-4]:7.629090953828E-1,(29[&rate=6.464174528368402E-4]:7.85420381154E-1,(5[&rate=6.464174528368402E-4]:2.66329625221E-1,12[&rate=6.464174528368402E-4]:3.046857896045E-1)[&rate=6.464174528368402E-4]:3.73885276481E-1)[&rate=6.464174528368402E-4]:2.103654265576E-1)[&rate=6.464174528368402E-4]:8.885039210721E-1)[&rate=6.464174528368402E-4]:5.534911839293E-1,52[&rate=6.464174528368402E-4]:5.406104658232E-1)[&rate=6.464174528368402E-4]:9.382603843257E-2,(((((72[&rate=6.464174528368402E-4]:4.098437639836E-2,78[&rate=6.464174528368402E-4]:6.290218461768E-2)[&rate=6.464174528368402E-4]:1.852993903889E-1,((71[&rate=6.464174528368402E-4]:1.002000509084E-3,79[&rate=6.464174528368402E-4]:2.839926078311E-2)[&rate=6.464174528368402E-4]:1.408095822329E-1,82[&rate=6.464174528368402E-4]:1.77428021098E-1)[&rate=6.464174528368402E-4]:7.899273199056E-2)[&rate=6.464174528368402E-4]:8.956554546582E-2,((80[&rate=6.464174528368402E-4]:4.231491712249E-2,81[&rate=6.464174528368402E-4]:4.231491712249E-2)[&rate=6.464174528368402E-4]:2.529085180701E-1,(77[&rate=6.464174528368402E-4]:2.238083874009E-1,73[&rate=6.464174528368402E-4]:2.292878394556E-1)[&rate=6.464174528368402E-4]:1.152506642301E-1)[&rate=6.464174528368402E-4]:3.432450719748E-2)[&rate=6.464174528368402E-4]:1.865238271333E-1,(75[&rate=6.464174528368402E-4]:4.336929683213E-1,((70[&rate=6.464174528368402E-4]:3.302887147837E-1,74[&rate=6.464174528368402E-4]:3.686448791672E-1)[&rate=6.464174528368402E-4]:8.979593620513E-3,76[&rate=6.464174528368402E-4]:3.776244727877E-1)[&rate=6.464174528368402E-4]:5.606849553358E-2)[&rate=6.464174528368402E-4]:1.316938696952E-1)[&rate=6.464174528368402E-4]:7.92763283152E-1,53[&rate=6.464174528368402E-4]:6.116870625564E-1)[&rate=6.464174528368402E-4]:1.455272038804E-2)[&rate=6.464174528368402E-4]:3.417027858722E-1,125[&rate=6.464174528368402E-4]:7.575600551554E-1)[&rate=6.464174528368402E-4]:3.155435510104E-1)[&rate=6.464174528368402E-4]:4.610427173698E-1)[&rate=6.464174528368402E-4]:8.995377615548E-2,32[&rate=6.464174528368402E-4]:2.478128840288E-2)[&rate=6.464174528368402E-4]:3.582911727709E-3,34[&rate=6.464174528368402E-4]:5.028200834967E-2)[&rate=6.464174528368402E-4]:1.90508375273E-2);
tree STATE_74250000 [&joint=-20971.36029996126,lnP=-20971.36029996126] = [&R] ((((((((((101[&rate=5.562952627166305E-4]:6.595271988765E-1,((((142[&rate=5.562952627166305E-4]:6.558373241346E-1,((145[&rate=5.562952627166305E-4]:3.327443815669E-1,141[&rate=5.562952627166305E-4]:3.300046555394E-1)[&rate=5.562952627166305E-4]:1.491987203778E-1,144[&rate=5.562952627166305E-4]:4.764636498898E-1)[&rate=5.562952627166305E-4]:1.738942221899E-1)[&rate=5.562952627166305E-4]:9.125018939392E-1,((((108[&rate=5.562952627166305E-4]:2.789927637994E-1,(109[&rate=5.562952627166305E-4]:2.549369379728E-1,107[&rate=5.562952627166305E-4]:2.357588557811E-1)[&rate=5.562952627166305E-4]:4.597363404565E-2)[&rate=5.562952627166305E-4]:2.159146445545E-1,(112[&rate=5.562952627166305E-4]:3.294804043111E-1,114[&rate=5.562952627166305E-4]:2.472886234893E-1)[&rate=5.562952627166305E-4]:1.900845382892E-1)[&rate=5.562952627166305E-4]:3.202915691745E-1,((((148[&rate=5.562952627166305E-4]:4.038505994765E-1,143[&rate=5.562952627166305E-4]:4.011108734491E-1)[&rate=5.562952627166305E-4]:9.24515437528E-2,(((111[&rate=5.562952627166305E-4]:1.96848791234E-2,139[&rate=5.562952627166305E-4]:1.950273448768E-1)[&rate=5.562952627166305E-4]:1.965068263186E-1,106[&rate=5.562952627166305E-4]:1.997533492777E-1)[&rate=5.562952627166305E-4]:7.121720432707E-2,104[&rate=5.562952627166305E-4]:2.709705536047E-1)[&rate=5.562952627166305E-4]:2.472493978436E-1)[&rate=5.562952627166305E-4]:2.695536789671E-2,116[&rate=5.562952627166305E-4]:4.849013467423E-1)[&rate=5.562952627166305E-4]:2.334802829733E-1,(115[&rate=5.562952627166305E-4]:2.820421216381E-1,(19[&rate=5.562952627166305E-4]:2.572678234158E-1,13[&rate=5.562952627166305E-4]:2.189116590322E-1)[&rate=5.562952627166305E-4]:1.453222434278E-1)[&rate=5.562952627166305E-4]:4.363395080775E-1)[&rate=5.562952627166305E-4]:3.928310123732E-2)[&rate=5.562952627166305E-4]:3.309249951545E-1,(((113[&rate=5.562952627166305E-4]:7.510427145729E-1,117[&rate=5.562952627166305E-4]:7.537824406005E-1)[&rate=5.562952627166305E-4]:7.303306022651E-2,(17[&rate=5.562952627166305E-4]:6.452713757112E-1,14[&rate=5.562952627166305E-4]:6.069152113275E-1)[&rate=5.562952627166305E-4]:2.171605634719E-1)[&rate=5.562952627166305E-4]:8.110602285255E-3,(((30[&rate=5.562952627166305E-4]:4.015937948509E-1,4[&rate=5.562952627166305E-4]:2.289910551249E-1)[&rate=5.562952627166305E-4]:2.529570435753E-1,9[&rate=5.562952627166305E-4]:5.312631671933E-1)[&rate=5.562952627166305E-4]:2.047663407252E-1,(105[&rate=5.562952627166305E-4]:5.02128477175E-1,110[&rate=5.562952627166305E-4]:5.240462853941E-1)[&rate=5.562952627166305E-4]:2.147229485518E-1)[&rate=5.562952627166305E-4]:8.793769108406E-2)[&rate=5.562952627166305E-4]:3.385951298446E-1)[&rate=5.562952627166305E-4]:2.249549714183E-1)[&rate=5.562952627166305E-4]:4.127908750969E-2,(((24[&rate=5.562952627166305E-4]:9.162977435729E-1,((28[&rate=5.562952627166305E-4]:5.420942174539E-1,21[&rate=5.562952627166305E-4]:5.174366832075E-1)[&rate=5.562952627166305E-4]:3.028680633859E-1,1[&rate=5.562952627166305E-4]:5.866091097689E-2)[&rate=5.562952627166305E-4]:7.681491478775E-2)[&rate=5.562952627166305E-4]:3.11439984287E-1,102[&rate=5.562952627166305E-4]:6.609389224351E-2)[&rate=5.562952627166305E-4]:1.765229670117E-1,(((20[&rate=5.562952627166305E-4]:3.893224462527E-1,25[&rate=5.562952627166305E-4]:4.085005284445E-1)[&rate=5.562952627166305E-4]:1.42751273543E-1,23[&rate=5.562952627166305E-4]:5.402928978778E-1)[&rate=5.562952627166305E-4]:1.500658700519E-1,(140[&rate=5.562952627166305E-4]:5.835397899002E-1,11[&rate=5.562952627166305E-4]:6.02717872092E-1)[&rate=5.562952627166305E-4]:2.709388988568E-3)[&rate=5.562952627166305E-4]:7.029430228321E-1)[&rate=5.562952627166305E-4]:1.204261038625E-1)[&rate=5.562952627166305E-4]:7.496346922861E-2,(((6[&rate=5.562952627166305E-4]:5.312009159978E-1,(15[&rate=5.562952627166305E-4]:3.96823983944E-1,10[&rate=5.562952627166305E-4]:3.584678195605E-1)[&rate=5.562952627166305E-4]:1.891714526016E-1)[&rate=5.562952627166305E-4]:2.134120946541E-1,(18[&rate=5.562952627166305E-4]:5.890097047433E-1,3[&rate=5.562952627166305E-4]:4.739412115927E-1)[&rate=5.562952627166305E-4]:2.186170045387E-1)[&rate=5.562952627166305E-4]:7.373457361945E-2,(((88[&rate=5.562952627166305E-4]:5.457860581281E-2,89[&rate=5.562952627166305E-4]:6.827723594983E-2)[&rate=5.562952627166305E-4]:2.404109791655E-1,((83[&rate=5.562952627166305E-4]:6.631106550452E-2,85[&rate=5.562952627166305E-4]:6.631106550452E-2)[&rate=5.562952627166305E-4]:1.132710538718E-1,86[&rate=5.562952627166305E-4]:1.795821193763E-1)[&rate=5.562952627166305E-4]:1.15407465602E-1)[&rate=5.562952627166305E-4]:1.387853492252E-1,(((91[&rate=5.562952627166305E-4]:1.568591588164E-2,90[&rate=5.562952627166305E-4]:1.568591588164E-2)[&rate=5.562952627166305E-4]:3.957791157569E-2,92[&rate=5.562952627166305E-4]:5.526382745732E-2)[&rate=5.562952627166305E-4]:1.892504247613E-1,((84[&rate=5.562952627166305E-4]:5.257490620143E-3,93[&rate=5.562952627166305E-4]:1.895612075716E-2)[&rate=5.562952627166305E-4]:1.69775517029E-1,87[&rate=5.562952627166305E-4]:1.750330076491E-1)[&rate=5.562952627166305E-4]:5.578261443247E-2)[&rate=5.562952627166305E-4]:2.029593121219E-1)[&rate=5.562952627166305E-4]:8.722438829445E-1)[&rate=5.562952627166305E-4]:6.689739165681E-1)[&rate=5.562952627166305E-4]:2.270002185852E-1)[&rate=5.562952627166305E-4]:9.505752133709E-1,(((95[&rate=5.562952627166305E-4]:4.973542777302E-1,(100[&rate=5.562952627166305E-4]:2.482745298035E-1,94[&rate=5.562952627166305E-4]:2.482745298035E-1)[&rate=5.562952627166305E-4]:1.643802943746E-1)[&rate=5.562952627166305E-4]:2.222744838316E-1,(96[&rate=5.562952627166305E-4]:6.503772963921E-1,(40[&rate=5.562952627166305E-4]:5.127337963462E-1,99[&rate=5.562952627166305E-4]:6.630070203897E-1)[&rate=5.562952627166305E-4]:2.288940168532E-2)[&rate=5.562952627166305E-4]:4.466130123529E-2)[&rate=5.562952627166305E-4]:1.069040235428E-2,98[&rate=5.562952627166305E-4]:7.193902021673E-1)[&rate=5.562952627166305E-4]:4.596335163265E-2)[&rate=5.562952627166305E-4]:1.011685769537E-2,(147[&rate=5.562952627166305E-4]:4.675993987569E-1,146[&rate=5.562952627166305E-4]:5.304409288115E-1)[&rate=5.562952627166305E-4]:2.368327613725E-1)[&rate=5.562952627166305E-4]:6.654031475293E-3,((16[&rate=5.562952627166305E-4]:2.673250387248E0,((((31[&rate=5.562952627166305E-4]:6.942623039031E-1,(22[&rate=5.562952627166305E-4]:4.681858801021E-1,27[&rate=5.562952627166305E-4]:4.846242362665E-1)[&rate=5.562952627166305E-4]:1.712819032529E-1)[&rate=5.562952627166305E-4]:4.747435756742E-3,((7[&rate=5.562952627166305E-4]:1.900839154065E-1,8[&rate=5.562952627166305E-4]:1.900839154065E-1)[&rate=5.562952627166305E-4]:1.535817699029E-1,26[&rate=5.562952627166305E-4]:4.505150003779E-1)[&rate=5.562952627166305E-4]:2.046591228435E-1)[&rate=5.562952627166305E-4]:2.415237361493E-1,2[&rate=5.562952627166305E-4]:7.13136215535E-1)[&rate=5.562952627166305E-4]:1.642449189918E0,39[&rate=5.562952627166305E-4]:3.988596026234E-1)[&rate=5.562952627166305E-4]:1.88897858507E-1)[&rate=5.562952627166305E-4]:1.992138392416E-3,97[&rate=5.562952627166305E-4]:5.187113481566E-1)[&rate=5.562952627166305E-4]:6.395954290154E-2)[&rate=5.562952627166305E-4]:4.138608550933E-1,38[&rate=5.562952627166305E-4]:9.992639865886E-1)[&rate=5.562952627166305E-4]:3.579507019475E-1,((((45[&rate=5.562952627166305E-4]:7.381437554342E-1,((((47[&rate=5.562952627166305E-4]:1.528205718852E-1,44[&rate=5.562952627166305E-4]:1.473560910109E-1)[&rate=5.562952627166305E-4]:5.086511071066E-1,((46[&rate=5.562952627166305E-4]:6.14468487819E-1,((42[&rate=5.562952627166305E-4]:4.301540311942E-1,41[&rate=5.562952627166305E-4]:4.246895503199E-1)[&rate=5.562952627166305E-4]:5.087201936113E-2,48[&rate=5.562952627166305E-4]:5.192774166755E-1)[&rate=5.562952627166305E-4]:8.426210939502E-2)[&rate=5.562952627166305E-4]:2.103353601257E-2,43[&rate=5.562952627166305E-4]:6.355020238316E-1)[&rate=5.562952627166305E-4]:2.59696551602E-2)[&rate=5.562952627166305E-4]:2.96017879039E-2,51[&rate=5.562952627166305E-4]:6.637510625242E-1)[&rate=5.562952627166305E-4]:3.526793852148E-2,(49[&rate=5.562952627166305E-4]:4.563494441495E-1,50[&rate=5.562952627166305E-4]:4.563494441495E-1)[&rate=5.562952627166305E-4]:2.37205076022E-1)[&rate=5.562952627166305E-4]:1.999907132836E-2)[&rate=5.562952627166305E-4]:3.046541408442E-1,((128[&rate=5.562952627166305E-4]:1.381899153168E0,((((60[&rate=5.562952627166305E-4]:6.115554638706E-2,65[&rate=5.562952627166305E-4]:6.115554638706E-2)[&rate=5.562952627166305E-4]:1.20873368854E-3,64[&rate=5.562952627166305E-4]:2.130492115823E-1)[&rate=5.562952627166305E-4]:1.730114391022E-1,62[&rate=5.562952627166305E-4]:4.271565410955E-1)[&rate=5.562952627166305E-4]:3.065112188191E-1,(61[&rate=5.562952627166305E-4]:2.220158410865E-1,63[&rate=5.562952627166305E-4]:1.809199506755E-1)[&rate=5.562952627166305E-4]:5.116519188281E-1)[&rate=5.562952627166305E-4]:7.87957420651E-1)[&rate=5.562952627166305E-4]:1.034280284725E-2,((131[&rate=5.562952627166305E-4]:3.367845522345E-1,(129[&rate=5.562952627166305E-4]:2.382063587335E-1,(130[&rate=5.562952627166305E-4]:2.17199428066E-1,132[&rate=5.562952627166305E-4]:2.199391540934E-1)[&rate=5.562952627166305E-4]:2.100693066749E-2)[&rate=5.562952627166305E-4]:9.58384674736E-2)[&rate=5.562952627166305E-4]:2.771206092094E-1,(118[&rate=5.562952627166305E-4]:6.825165964168E-1,69[&rate=5.562952627166305E-4]:6.934755005265E-1)[&rate=5.562952627166305E-4]:6.56351403696E-2)[&rate=5.562952627166305E-4]:7.838162466265E-1)[&rate=5.562952627166305E-4]:4.239521525541E-1)[&rate=5.562952627166305E-4]:4.697287709171E-2,35[&rate=5.562952627166305E-4]:3.343998623737E-1)[&rate=5.562952627166305E-4]:9.52012689076E-2,(36[&rate=5.562952627166305E-4]:5.213511344525E-2,(127[&rate=5.562952627166305E-4]:2.555068727782E0,121[&rate=5.562952627166305E-4]:2.113972837371E0)[&rate=5.562952627166305E-4]:1.761433086901E-2)[&rate=5.562952627166305E-4]:4.240413603018E-1)[&rate=5.562952627166305E-4]:3.252481107394E-1)[&rate=5.562952627166305E-4]:6.216941443195E-2,(((((138[&rate=5.562952627166305E-4]:1.878224854917E-1,136[&rate=5.562952627166305E-4]:5.631563617648E-2)[&rate=5.562952627166305E-4]:3.847678659199E-1,135[&rate=5.562952627166305E-4]:3.725903514115E-1)[&rate=5.562952627166305E-4]:1.262237599472E0,((120[&rate=5.562952627166305E-4]:1.784747780606E0,126[&rate=5.562952627166305E-4]:1.094935668921E0)[&rate=5.562952627166305E-4]:1.107422117106E-2,119[&rate=5.562952627166305E-4]:1.891712412736E0)[&rate=5.562952627166305E-4]:9.106074362725E-2)[&rate=5.562952627166305E-4]:4.428827218052E-1,66[&rate=5.562952627166305E-4]:3.927791658394E-1)[&rate=5.562952627166305E-4]:1.319178624279E-1,(67[&rate=5.562952627166305E-4]:3.388292289718E-1,((123[&rate=5.562952627166305E-4]:2.068554197295E-1,124[&rate=5.562952627166305E-4]:2.041231792924E-1)[&rate=5.562952627166305E-4]:1.947897841459E-1,122[&rate=5.562952627166305E-4]:4.016452038754E-1)[&rate=5.562952627166305E-4]:4.38456575437E-1)[&rate=5.562952627166305E-4]:1.858677992956E-1)[&rate=5.562952627166305E-4]:2.923216281853E-1)[&rate=5.562952627166305E-4]:9.49626487237E-2,34[&rate=5.562952627166305E-4]:4.896760654621E-2)[&rate=5.562952627166305E-4]:3.271815912804E-2,(((((54[&rate=5.562952627166305E-4]:2.960118995564E-1,((58[&rate=5.562952627166305E-4]:3.446816546242E-1,(57[&rate=5.562952627166305E-4]:2.897156492794E-1,37[&rate=5.562952627166305E-4]:3.252347749625E-1)[&rate=5.562952627166305E-4]:3.857256272184E-2)[&rate=5.562952627166305E-4]:3.684489793192E-3,(55[&rate=5.562952627166305E-4]:2.320685886377E-1,56[&rate=5.562952627166305E-4]:2.320685886377E-1)[&rate=5.562952627166305E-4]:8.897515140802E-2)[&rate=5.562952627166305E-4]:5.022804319337E-3)[&rate=5.562952627166305E-4]:1.641142035919E-1,59[&rate=5.562952627166305E-4]:4.983774692686E-1)[&rate=5.562952627166305E-4]:4.544914070907E-1,68[&rate=5.562952627166305E-4]:9.036885484903E-1)[&rate=5.562952627166305E-4]:4.038856460466E-1,(((((103[&rate=5.562952627166305E-4]:4.674832023771E-1,(29[&rate=5.562952627166305E-4]:5.916202464594E-1,(5[&rate=5.562952627166305E-4]:1.44924569744E-1,12[&rate=5.562952627166305E-4]:1.832807341275E-1)[&rate=5.562952627166305E-4]:3.014901972634E-1)[&rate=5.562952627166305E-4]:1.087396682465E-1)[&rate=5.562952627166305E-4]:1.860257142354E0,((133[&rate=5.562952627166305E-4]:4.657214640147E-1,(137[&rate=5.562952627166305E-4]:4.007094298981E-1,134[&rate=5.562952627166305E-4]:3.294765531859E-1)[&rate=5.562952627166305E-4]:1.061079245277E-1)[&rate=5.562952627166305E-4]:9.694892830322E-1,52[&rate=5.562952627166305E-4]:6.6132797139E-1)[&rate=5.562952627166305E-4]:2.11863877971E-3)[&rate=5.562952627166305E-4]:1.402626886435E-1,53[&rate=5.562952627166305E-4]:7.955125775019E-1)[&rate=5.562952627166305E-4]:8.702991611293E-2,((((82[&rate=5.562952627166305E-4]:9.230038972379E-2,71[&rate=5.562952627166305E-4]:5.668395136769E-2)[&rate=5.562952627166305E-4]:2.142211282016E-1,(79[&rate=5.562952627166305E-4]:1.694907723384E-1,(78[&rate=5.562952627166305E-4]:6.667498090767E-2,72[&rate=5.562952627166305E-4]:4.475717268835E-2)[&rate=5.562952627166305E-4]:1.028157914307E-1)[&rate=5.562952627166305E-4]:1.28811567505E-1)[&rate=5.562952627166305E-4]:2.439618094954E-1,((73[&rate=5.562952627166305E-4]:4.086403559977E-1,(80[&rate=5.562952627166305E-4]:6.848307686166E-2,81[&rate=5.562952627166305E-4]:6.848307686166E-2)[&rate=5.562952627166305E-4]:2.90842210643E-1)[&rate=5.562952627166305E-4]:2.830151183813E-2,77[&rate=5.562952627166305E-4]:4.314624157811E-1)[&rate=5.562952627166305E-4]:1.464181719138E-1)[&rate=5.562952627166305E-4]:1.539276744325E-1,(((74[&rate=5.562952627166305E-4]:4.368614233222E-1,76[&rate=5.562952627166305E-4]:4.368614233222E-1)[&rate=5.562952627166305E-4]:4.73367305238E-2,70[&rate=5.562952627166305E-4]:4.458419894625E-1)[&rate=5.562952627166305E-4]:1.679912975642E-1,75[&rate=5.562952627166305E-4]:6.521894514102E-1)[&rate=5.562952627166305E-4]:8.509826277186E-2)[&rate=5.562952627166305E-4]:8.917178380449E-1)[&rate=5.562952627166305E-4]:4.101549140553E-1,125[&rate=5.562952627166305E-4]:1.082314894009E0)[&rate=5.562952627166305E-4]:3.919259671948E-1)[&rate=5.562952627166305E-4]:1.524086756224E-1,32[&rate=5.562952627166305E-4]:2.733072553787E-2)[&rate=5.562952627166305E-4]:3.243723191729E-2)[&rate=5.562952627166305E-4]:7.463996047719E-4,33[&rate=5.562952627166305E-4]:6.599380911466E-2);
tree STATE_74340000 [&joint=-20963.2922321703,lnP=-20963.2922321703] = [&R] (((((119[&rate=5.453757359847034E-4]:7.598882024523E-1,120[&rate=5.453757359847034E-4]:6.639977914935E-1)[&rate=5.453757359847034E-4]:8.655201085014E-1,((138[&rate=5.453757359847034E-4]:1.489634133962E-1,136[&rate=5.453757359847034E-4]:1.745656408095E-2)[&rate=5.453757359847034E-4]:4.662106746438E-1,135[&rate=5.453757359847034E-4]:4.151740880399E-1)[&rate=5.453757359847034E-4]:8.622890174344E-1)[&rate=5.453757359847034E-4]:1.884912864763E-1,126[&rate=5.453757359847034E-4]:1.028197074786E0)[&rate=5.453757359847034E-4]:5.178574077587E-1,((67[&rate=5.453757359847034E-4]:2.451753743515E-1,((124[&rate=5.453757359847034E-4]:2.519604268235E-2,123[&rate=5.453757359847034E-4]:2.792828311948E-2)[&rate=5.453757359847034E-4]:2.096011078167E-1,122[&rate=5.453757359847034E-4]:2.375293909362E-1)[&rate=5.453757359847034E-4]:5.08918533756E-1)[&rate=5.453757359847034E-4]:2.409604197193E-2,66[&rate=5.453757359847034E-4]:2.692714163234E-1)[&rate=5.453757359847034E-4]:2.960887653651E-2)[&rate=5.453757359847034E-4]:9.446308599449E-1,(((32[&rate=5.453757359847034E-4]:1.524804790926E-2,(((((40[&rate=5.453757359847034E-4]:6.122531815626E-1,(((31[&rate=5.453757359847034E-4]:9.52372384706E-1,(2[&rate=5.453757359847034E-4]:7.129399398963E-1,(22[&rate=5.453757359847034E-4]:5.157093694601E-1,27[&rate=5.453757359847034E-4]:5.321477256245E-1)[&rate=5.453757359847034E-4]:3.698333101622E-1)[&rate=5.453757359847034E-4]:1.203518453559E-2)[&rate=5.453757359847034E-4]:2.947357355127E-1,((7[&rate=5.453757359847034E-4]:2.140975714174E-1,8[&rate=5.453757359847034E-4]:2.140975714174E-1)[&rate=5.453757359847034E-4]:4.370428806643E-1,26[&rate=5.453757359847034E-4]:7.579897671502E-1)[&rate=5.453757359847034E-4]:4.452827366301E-1)[&rate=5.453757359847034E-4]:1.37256814863E0,147[&rate=5.453757359847034E-4]:4.929302549255E-1)[&rate=5.453757359847034E-4]:1.766999758175E-1)[&rate=5.453757359847034E-4]:2.740126299271E-2,((((39[&rate=5.453757359847034E-4]:4.191770181632E-1,146[&rate=5.453757359847034E-4]:5.393955973982E-1)[&rate=5.453757359847034E-4]:8.45853347437E-2,(16[&rate=5.453757359847034E-4]:2.435659268117E0,(101[&rate=5.453757359847034E-4]:7.058283296228E-1,((((((83[&rate=5.453757359847034E-4]:2.576772501664E-2,85[&rate=5.453757359847034E-4]:2.576772501664E-2)[&rate=5.453757359847034E-4]:1.947703069567E-1,(87[&rate=5.453757359847034E-4]:1.925126919278E-1,(88[&rate=5.453757359847034E-4]:3.375242645738E-3,89[&rate=5.453757359847034E-4]:1.707387278275E-2)[&rate=5.453757359847034E-4]:1.891374492821E-1)[&rate=5.453757359847034E-4]:2.802534004553E-2)[&rate=5.453757359847034E-4]:1.496248289768E-2,(((91[&rate=5.453757359847034E-4]:7.698991651348E-2,90[&rate=5.453757359847034E-4]:7.698991651348E-2)[&rate=5.453757359847034E-4]:3.804807418648E-2,92[&rate=5.453757359847034E-4]:1.150379907E-1)[&rate=5.453757359847034E-4]:4.873423216647E-2,(86[&rate=5.453757359847034E-4]:5.631348719441E-2,(93[&rate=5.453757359847034E-4]:6.885996800852E-2,84[&rate=5.453757359847034E-4]:5.51613378715E-2)[&rate=5.453757359847034E-4]:1.152149322911E-3)[&rate=5.453757359847034E-4]:9.3760105535E-2)[&rate=5.453757359847034E-4]:8.542692214164E-2)[&rate=5.453757359847034E-4]:9.843596661344E-1,((15[&rate=5.453757359847034E-4]:3.528841822715E-1,10[&rate=5.453757359847034E-4]:3.14528017888E-1)[&rate=5.453757359847034E-4]:1.779171912962E-1,(6[&rate=5.453757359847034E-4]:3.598026817595E-1,18[&rate=5.453757359847034E-4]:4.228163803896E-1)[&rate=5.453757359847034E-4]:1.162041712604E-1)[&rate=5.453757359847034E-4]:2.561820951089E-1)[&rate=5.453757359847034E-4]:8.257928911819E-3,3[&rate=5.453757359847034E-4]:6.883920825201E-1)[&rate=5.453757359847034E-4]:6.605102347372E-1,((((((((104[&rate=5.453757359847034E-4]:3.721321570274E-1,106[&rate=5.453757359847034E-4]:3.721321570274E-1)[&rate=5.453757359847034E-4]:5.655158063928E-2,(139[&rate=5.453757359847034E-4]:5.538438842587E-1,111[&rate=5.453757359847034E-4]:3.785014185053E-1)[&rate=5.453757359847034E-4]:6.662067532577E-2)[&rate=5.453757359847034E-4]:3.140443138927E-1,(148[&rate=5.453757359847034E-4]:3.501974430451E-1,143[&rate=5.453757359847034E-4]:3.474577170178E-1)[&rate=5.453757359847034E-4]:3.706128002952E-1)[&rate=5.453757359847034E-4]:7.087077818981E-2,116[&rate=5.453757359847034E-4]:7.533248571464E-1)[&rate=5.453757359847034E-4]:4.905743384164E-3,(((19[&rate=5.453757359847034E-4]:4.458826713434E-1,13[&rate=5.453757359847034E-4]:4.075265069597E-1)[&rate=5.453757359847034E-4]:3.262563625254E-2,115[&rate=5.453757359847034E-4]:3.579603623904E-1)[&rate=5.453757359847034E-4]:3.314433391849E-1,(((107[&rate=5.453757359847034E-4]:3.563634638357E-1,109[&rate=5.453757359847034E-4]:3.755415460274E-1)[&rate=5.453757359847034E-4]:1.820924215971E-2,(112[&rate=5.453757359847034E-4]:2.459896086001E-1,114[&rate=5.453757359847034E-4]:1.637978277783E-1)[&rate=5.453757359847034E-4]:1.505009056143E-1)[&rate=5.453757359847034E-4]:9.010515659246E-3,108[&rate=5.453757359847034E-4]:3.808434956273E-1)[&rate=5.453757359847034E-4]:3.660944525234E-1)[&rate=5.453757359847034E-4]:6.882689895538E-2)[&rate=5.453757359847034E-4]:2.879171366714E-1,(((110[&rate=5.453757359847034E-4]:4.802170206736E-1,105[&rate=5.453757359847034E-4]:4.582992124545E-1)[&rate=5.453757359847034E-4]:8.865023195414E-2,113[&rate=5.453757359847034E-4]:5.743467046824E-1)[&rate=5.453757359847034E-4]:2.518832253307E-1,((17[&rate=5.453757359847034E-4]:4.213848717282E-1,14[&rate=5.453757359847034E-4]:3.830287073445E-1)[&rate=5.453757359847034E-4]:4.112430752832E-1,((30[&rate=5.453757359847034E-4]:3.278420322013E-1,4[&rate=5.453757359847034E-4]:1.552392924752E-1)[&rate=5.453757359847034E-4]:5.084443566174E-1,(9[&rate=5.453757359847034E-4]:4.316552157528E-1,117[&rate=5.453757359847034E-4]:4.426141198624E-1)[&rate=5.453757359847034E-4]:2.81343501833E-1)[&rate=5.453757359847034E-4]:7.305388695986E-2)[&rate=5.453757359847034E-4]:3.195814738536E-2)[&rate=5.453757359847034E-4]:3.021095880107E-1)[&rate=5.453757359847034E-4]:2.004073016195E-1,(142[&rate=5.453757359847034E-4]:6.397763771551E-1,((145[&rate=5.453757359847034E-4]:7.379094098362E-2,141[&rate=5.453757359847034E-4]:7.105121495604E-2)[&rate=5.453757359847034E-4]:3.809123503577E-1,144[&rate=5.453757359847034E-4]:4.492238392864E-1)[&rate=5.453757359847034E-4]:1.850730858138E-1)[&rate=5.453757359847034E-4]:8.615731822144E-1)[&rate=5.453757359847034E-4]:3.135560245658E-3,((102[&rate=5.453757359847034E-4]:2.293696022615E-2,(((25[&rate=5.453757359847034E-4]:3.857923398004E-1,20[&rate=5.453757359847034E-4]:3.666142576087E-1)[&rate=5.453757359847034E-4]:4.304877398186E-1,23[&rate=5.453757359847034E-4]:8.053211755094E-1)[&rate=5.453757359847034E-4]:7.920977971121E-2,(11[&rate=5.453757359847034E-4]:4.315386533155E-1,140[&rate=5.453757359847034E-4]:4.123605711237E-1)[&rate=5.453757359847034E-4]:3.680607950559E-1)[&rate=5.453757359847034E-4]:2.890909365123E-1)[&rate=5.453757359847034E-4]:9.78937758728E-2,((1[&rate=5.453757359847034E-4]:7.202597268646E-2,(28[&rate=5.453757359847034E-4]:5.294946636092E-1,21[&rate=5.453757359847034E-4]:5.048371293628E-1)[&rate=5.453757359847034E-4]:3.288326789402E-1)[&rate=5.453757359847034E-4]:1.548959076335E-2,24[&rate=5.453757359847034E-4]:8.68337481258E-1)[&rate=5.453757359847034E-4]:4.141370904573E-1)[&rate=5.453757359847034E-4]:1.370790410504E-1)[&rate=5.453757359847034E-4]:9.373226613528E-2)[&rate=5.453757359847034E-4]:3.596657383931E-1)[&rate=5.453757359847034E-4]:6.17502171371E-1)[&rate=5.453757359847034E-4]:1.53596010907E-1)[&rate=5.453757359847034E-4]:4.823170524421E-2,94[&rate=5.453757359847034E-4]:6.066388668941E-1)[&rate=5.453757359847034E-4]:7.810931681018E-2,((96[&rate=5.453757359847034E-4]:4.668531945709E-1,99[&rate=5.453757359847034E-4]:5.023723202538E-1)[&rate=5.453757359847034E-4]:4.906252641402E-2,((100[&rate=5.453757359847034E-4]:4.790562755687E-2,95[&rate=5.453757359847034E-4]:1.326050811089E-1)[&rate=5.453757359847034E-4]:3.850421104425E-1,(97[&rate=5.453757359847034E-4]:2.896696983992E-1,98[&rate=5.453757359847034E-4]:4.891232503117E-1)[&rate=5.453757359847034E-4]:1.759497949097E-2)[&rate=5.453757359847034E-4]:2.285869336789E-2)[&rate=5.453757359847034E-4]:2.289417523371E-1)[&rate=5.453757359847034E-4]:9.551069594018E-3)[&rate=5.453757359847034E-4]:2.29009345826E-1,38[&rate=5.453757359847034E-4]:8.003577794523E-1)[&rate=5.453757359847034E-4]:5.75475634195E-1,((35[&rate=5.453757359847034E-4]:2.069991879126E-1,(127[&rate=5.453757359847034E-4]:2.752375307912E0,36[&rate=5.453757359847034E-4]:2.318273627065E-1)[&rate=5.453757359847034E-4]:2.174716767188E-2)[&rate=5.453757359847034E-4]:1.524036894461E-1,(121[&rate=5.453757359847034E-4]:2.351977306311E0,((45[&rate=5.453757359847034E-4]:7.663612574221E-1,(((49[&rate=5.453757359847034E-4]:2.374127132297E-1,50[&rate=5.453757359847034E-4]:2.374127132297E-1)[&rate=5.453757359847034E-4]:3.238977347265E-1,((47[&rate=5.453757359847034E-4]:9.992502066765E-2,44[&rate=5.453757359847034E-4]:9.44605397934E-2)[&rate=5.453757359847034E-4]:4.423338384166E-1,51[&rate=5.453757359847034E-4]:5.149364547128E-1)[&rate=5.453757359847034E-4]:5.183847411763E-2)[&rate=5.453757359847034E-4]:9.543753538127E-2,((46[&rate=5.453757359847034E-4]:5.898482576679E-1,((41[&rate=5.453757359847034E-4]:4.095767334995E-1,48[&rate=5.453757359847034E-4]:4.53292580494E-1)[&rate=5.453757359847034E-4]:5.668004271178E-2,42[&rate=5.453757359847034E-4]:4.717212570855E-1)[&rate=5.453757359847034E-4]:6.894667271364E-2)[&rate=5.453757359847034E-4]:9.654825373834E-3,43[&rate=5.453757359847034E-4]:5.995030830417E-1)[&rate=5.453757359847034E-4]:9.003178554142E-2)[&rate=5.453757359847034E-4]:8.502311015036E-2)[&rate=5.453757359847034E-4]:2.018390550781E-1,(((((129[&rate=5.453757359847034E-4]:1.201877088949E-1,132[&rate=5.453757359847034E-4]:1.229274349223E-1)[&rate=5.453757359847034E-4]:1.922760365327E-1,(131[&rate=5.453757359847034E-4]:2.147222873782E-1,130[&rate=5.453757359847034E-4]:2.119825613509E-1)[&rate=5.453757359847034E-4]:1.004811840767E-1)[&rate=5.453757359847034E-4]:3.211843414824E-1,118[&rate=5.453757359847034E-4]:7.706343882799E-1)[&rate=5.453757359847034E-4]:3.219661512328E-2,69[&rate=5.453757359847034E-4]:8.137899075128E-1)[&rate=5.453757359847034E-4]:8.336096131442E-1,(128[&rate=5.453757359847034E-4]:1.325639651032E0,(((64[&rate=5.453757359847034E-4]:2.446092502866E-1,(60[&rate=5.453757359847034E-4]:7.501611162317E-2,62[&rate=5.453757359847034E-4]:2.667969335409E-1)[&rate=5.453757359847034E-4]:1.890820715677E-2)[&rate=5.453757359847034E-4]:1.02712970522E-1,65[&rate=5.453757359847034E-4]:1.966372893019E-1)[&rate=5.453757359847034E-4]:3.877390530154E-1,(61[&rate=5.453757359847034E-4]:2.57362686256E-1,63[&rate=5.453757359847034E-4]:2.16266795845E-1)[&rate=5.453757359847034E-4]:5.187944779791E-1)[&rate=5.453757359847034E-4]:6.892085141942E-1)[&rate=5.453757359847034E-4]:1.71074938118E-1)[&rate=5.453757359847034E-4]:2.448819356415E-1)[&rate=5.453757359847034E-4]:1.312050754728E-2)[&rate=5.453757359847034E-4]:1.334529683076E-1)[&rate=5.453757359847034E-4]:4.14065089773E-1)[&rate=5.453757359847034E-4]:1.176209117969E-1,34[&rate=5.453757359847034E-4]:2.80751802986E-2)[&rate=5.453757359847034E-4]:9.090675829742E-3)[&rate=5.453757359847034E-4]:5.222732528337E-3,(((((137[&rate=5.453757359847034E-4]:3.301514275069E-1,134[&rate=5.453757359847034E-4]:2.589185507947E-1)[&rate=5.453757359847034E-4]:1.14596280166E-1,133[&rate=5.453757359847034E-4]:4.036518172618E-1)[&rate=5.453757359847034E-4]:1.056991127476E0,(((((77[&rate=5.453757359847034E-4]:4.542420253699E-1,(((82[&rate=5.453757359847034E-4]:2.534046757735E-1,(78[&rate=5.453757359847034E-4]:9.233364596186E-2,72[&rate=5.453757359847034E-4]:7.041583774254E-2)[&rate=5.453757359847034E-4]:1.528518517296E-1)[&rate=5.453757359847034E-4]:5.944685435499E-2,79[&rate=5.453757359847034E-4]:3.046323520464E-1)[&rate=5.453757359847034E-4]:4.188683014515E-2,(71[&rate=5.453757359847034E-4]:7.925897713138E-2,73[&rate=5.453757359847034E-4]:1.477521278162E-1)[&rate=5.453757359847034E-4]:2.398629447862E-1)[&rate=5.453757359847034E-4]:7.210640482221E-2)[&rate=5.453757359847034E-4]:1.04314815303E-1,(80[&rate=5.453757359847034E-4]:5.392013337557E-2,81[&rate=5.453757359847034E-4]:5.392013337557E-2)[&rate=5.453757359847034E-4]:4.608010908589E-1)[&rate=5.453757359847034E-4]:1.204436797062E-1,(75[&rate=5.453757359847034E-4]:4.592848539074E-1,(70[&rate=5.453757359847034E-4]:3.669244285476E-1,(76[&rate=5.453757359847034E-4]:4.015656525226E-1,74[&rate=5.453757359847034E-4]:4.015656525226E-1)[&rate=5.453757359847034E-4]:3.714940408401E-3)[&rate=5.453757359847034E-4]:5.400426097638E-2)[&rate=5.453757359847034E-4]:2.251951185264E-1)[&rate=5.453757359847034E-4]:6.771844046321E-1,(103[&rate=5.453757359847034E-4]:6.289597291742E-1,(29[&rate=5.453757359847034E-4]:5.173222745515E-1,(5[&rate=5.453757359847034E-4]:2.603328871853E-1,12[&rate=5.453757359847034E-4]:2.986890515687E-1)[&rate=5.453757359847034E-4]:1.117839079142E-1)[&rate=5.453757359847034E-4]:3.445141669515E-1)[&rate=5.453757359847034E-4]:1.658732045152E0)[&rate=5.453757359847034E-4]:2.260115552328E-3,(53[&rate=5.453757359847034E-4]:6.023761420281E-1,52[&rate=5.453757359847034E-4]:6.105728633395E-1)[&rate=5.453757359847034E-4]:1.508529197798E-2)[&rate=5.453757359847034E-4]:6.110201376317E-2)[&rate=5.453757359847034E-4]:5.540053225623E-1,125[&rate=5.453757359847034E-4]:1.02218625667E0)[&rate=5.453757359847034E-4]:5.415149360155E-2,((((56[&rate=5.453757359847034E-4]:2.923749127413E-1,55[&rate=5.453757359847034E-4]:2.923749127413E-1)[&rate=5.453757359847034E-4]:8.896507458297E-2,((58[&rate=5.453757359847034E-4]:3.017018738633E-1,54[&rate=5.453757359847034E-4]:2.44324824683E-1)[&rate=5.453757359847034E-4]:2.944715140026E-2,(57[&rate=5.453757359847034E-4]:3.033514794146E-1,37[&rate=5.453757359847034E-4]:3.388706050977E-1)[&rate=5.453757359847034E-4]:1.140410322603E-2)[&rate=5.453757359847034E-4]:7.751336643237E-2)[&rate=5.453757359847034E-4]:4.892217414822E-2,59[&rate=5.453757359847034E-4]:4.384588827841E-1)[&rate=5.453757359847034E-4]:3.02493128443E-1,68[&rate=5.453757359847034E-4]:6.917716833581E-1)[&rate=5.453757359847034E-4]:2.178994002471E-1)[&rate=5.453757359847034E-4]:5.434518414539E-1)[&rate=5.453757359847034E-4]:8.424298452866E-2,33[&rate=5.453757359847034E-4]:1.10193217021E-1)[&rate=5.453757359847034E-4]:2.538658809894E-1);
tree STATE_74430000 [&joint=-20970.255714468854,lnP=-20970.255714468854] = [&R] (33[&rate=5.527375309127484E-4]:1.079041569729E-1,((((((52[&rate=5.527375309127484E-4]:5.185275427779E-1,(103[&rate=5.527375309127484E-4]:6.038931806623E-1,(29[&rate=5.527375309127484E-4]:4.567816031115E-1,(5[&rate=5.527375309127484E-4]:1.513698449736E-1,12[&rate=5.527375309127484E-4]:1.89726009357E-1)[&rate=5.527375309127484E-4]:1.60206278686E-1)[&rate=5.527375309127484E-4]:3.799882898796E-1)[&rate=5.527375309127484E-4]:1.578928096677E0)[&rate=5.527375309127484E-4]:5.037118427393E-1,((((137[&rate=5.527375309127484E-4]:4.96353366084E-1,134[&rate=5.527375309127484E-4]:4.251204893718E-1)[&rate=5.527375309127484E-4]:2.798833759637E-1,133[&rate=5.527375309127484E-4]:7.351408516366E-1)[&rate=5.527375309127484E-4]:1.000145105548E0,53[&rate=5.527375309127484E-4]:9.532064602163E-1)[&rate=5.527375309127484E-4]:5.121062684531E-2,(((80[&rate=5.527375309127484E-4]:1.400483551828E-1,81[&rate=5.527375309127484E-4]:1.400483551828E-1)[&rate=5.527375309127484E-4]:3.246501039924E-1,((77[&rate=5.527375309127484E-4]:4.057194337624E-1,73[&rate=5.527375309127484E-4]:4.111988858171E-1)[&rate=5.527375309127484E-4]:6.996506618994E-2,(((71[&rate=5.527375309127484E-4]:3.308213935205E-2,79[&rate=5.527375309127484E-4]:6.047939962607E-2)[&rate=5.527375309127484E-4]:8.68750406807E-2,82[&rate=5.527375309127484E-4]:1.555736183888E-1)[&rate=5.527375309127484E-4]:1.11699601344E-1,(78[&rate=5.527375309127484E-4]:5.97317868657E-2,72[&rate=5.527375309127484E-4]:3.781397864639E-2)[&rate=5.527375309127484E-4]:1.99322254785E-1)[&rate=5.527375309127484E-4]:1.810140199455E-1)[&rate=5.527375309127484E-4]:3.284957566128E-2)[&rate=5.527375309127484E-4]:3.191727930517E-1,(75[&rate=5.527375309127484E-4]:6.298420431415E-1,((76[&rate=5.527375309127484E-4]:4.31756978588E-1,74[&rate=5.527375309127484E-4]:4.31756978588E-1)[&rate=5.527375309127484E-4]:5.758508183133E-2,70[&rate=5.527375309127484E-4]:4.509858960358E-1)[&rate=5.527375309127484E-4]:1.404999827222E-1)[&rate=5.527375309127484E-4]:2.033442775786E-1)[&rate=5.527375309127484E-4]:9.176938249536E-1)[&rate=5.527375309127484E-4]:9.625577144295E-3)[&rate=5.527375309127484E-4]:3.042162988209E-1,125[&rate=5.527375309127484E-4]:1.107876449366E0)[&rate=5.527375309127484E-4]:1.889100245729E-1,((59[&rate=5.527375309127484E-4]:2.79483213713E-1,(((37[&rate=5.527375309127484E-4]:1.418229090939E-1,57[&rate=5.527375309127484E-4]:1.063037834108E-1)[&rate=5.527375309127484E-4]:4.970088816868E-2,54[&rate=5.527375309127484E-4]:1.150210650221E-1)[&rate=5.527375309127484E-4]:8.331305840947E-2,((56[&rate=5.527375309127484E-4]:9.63345234889E-2,55[&rate=5.527375309127484E-4]:9.63345234889E-2)[&rate=5.527375309127484E-4]:6.972047925674E-2,58[&rate=5.527375309127484E-4]:1.933774071174E-1)[&rate=5.527375309127484E-4]:6.233376549455E-2)[&rate=5.527375309127484E-4]:4.289772416123E-2)[&rate=5.527375309127484E-4]:4.432966232367E-1,68[&rate=5.527375309127484E-4]:6.735995090808E-1)[&rate=5.527375309127484E-4]:4.56520298191E-1)[&rate=5.527375309127484E-4]:2.326025809345E-1,(((((97[&rate=5.527375309127484E-4]:6.377133038984E-1,(39[&rate=5.527375309127484E-4]:6.564513663209E-1,(((2[&rate=5.527375309127484E-4]:8.510365343182E-1,((31[&rate=5.527375309127484E-4]:7.594448100512E-1,(22[&rate=5.527375309127484E-4]:3.526913889504E-1,27[&rate=5.527375309127484E-4]:3.691297451148E-1)[&rate=5.527375309127484E-4]:3.519589005527E-1)[&rate=5.527375309127484E-4]:1.663409402242E-1,((7[&rate=5.527375309127484E-4]:2.757752670597E-1,8[&rate=5.527375309127484E-4]:2.757752670597E-1)[&rate=5.527375309127484E-4]:3.541717120118E-1,26[&rate=5.527375309127484E-4]:7.3679629414E-1)[&rate=5.527375309127484E-4]:1.45153839697E-1)[&rate=5.527375309127484E-4]:1.526480443168E-1)[&rate=5.527375309127484E-4]:1.626293452138E0,(101[&rate=5.527375309127484E-4]:1.298284150843E0,((((3[&rate=5.527375309127484E-4]:2.216364734521E-1,18[&rate=5.527375309127484E-4]:3.367049666027E-1)[&rate=5.527375309127484E-4]:4.182012513126E-1,((15[&rate=5.527375309127484E-4]:3.174086635527E-1,10[&rate=5.527375309127484E-4]:2.790524991693E-1)[&rate=5.527375309127484E-4]:1.51810798584E-1,6[&rate=5.527375309127484E-4]:4.144249415889E-1)[&rate=5.527375309127484E-4]:2.774675776963E-1)[&rate=5.527375309127484E-4]:6.200732720997E-1,((87[&rate=5.527375309127484E-4]:2.976991968735E-1,(((91[&rate=5.527375309127484E-4]:4.056962111189E-2,90[&rate=5.527375309127484E-4]:4.056962111189E-2)[&rate=5.527375309127484E-4]:2.739983443728E-2,92[&rate=5.527375309127484E-4]:6.796945554917E-2)[&rate=5.527375309127484E-4]:1.522043552533E-1,(86[&rate=5.527375309127484E-4]:1.385991705144E-1,((83[&rate=5.527375309127484E-4]:9.391156317473E-2,(93[&rate=5.527375309127484E-4]:4.706232308885E-2,84[&rate=5.527375309127484E-4]:3.336369295184E-2)[&rate=5.527375309127484E-4]:6.05478702229E-2)[&rate=5.527375309127484E-4]:1.132671758428E-2,85[&rate=5.527375309127484E-4]:1.05238280759E-1)[&rate=5.527375309127484E-4]:3.336088975539E-2)[&rate=5.527375309127484E-4]:6.787601015108E-2)[&rate=5.527375309127484E-4]:9.1224016208E-2)[&rate=5.527375309127484E-4]:4.551184234717E-1,(88[&rate=5.527375309127484E-4]:6.746233580705E-3,89[&rate=5.527375309127484E-4]:2.044486371772E-2)[&rate=5.527375309127484E-4]:7.460713867645E-1)[&rate=5.527375309127484E-4]:1.046819403916E0)[&rate=5.527375309127484E-4]:1.340450346097E-1,(((((((19[&rate=5.527375309127484E-4]:3.640745176025E-1,13[&rate=5.527375309127484E-4]:3.257183532188E-1)[&rate=5.527375309127484E-4]:3.17598438671E-1,(108[&rate=5.527375309127484E-4]:5.250511964964E-1,((107[&rate=5.527375309127484E-4]:2.774230756225E-1,109[&rate=5.527375309127484E-4]:2.966011578143E-1)[&rate=5.527375309127484E-4]:6.420551448211E-2,(114[&rate=5.527375309127484E-4]:1.860401080058E-1,112[&rate=5.527375309127484E-4]:2.682318888277E-1)[&rate=5.527375309127484E-4]:9.531450949602E-2)[&rate=5.527375309127484E-4]:1.861623324191E-1)[&rate=5.527375309127484E-4]:9.360806114697E-2)[&rate=5.527375309127484E-4]:2.448265459604E-2,115[&rate=5.527375309127484E-4]:5.85607665664E-1)[&rate=5.527375309127484E-4]:7.194081706415E-2,(116[&rate=5.527375309127484E-4]:5.705329617237E-1,((148[&rate=5.527375309127484E-4]:2.386034754615E-1,143[&rate=5.527375309127484E-4]:2.358637494341E-1)[&rate=5.527375309127484E-4]:3.059351905035E-1,((139[&rate=5.527375309127484E-4]:4.680244020664E-1,(106[&rate=5.527375309127484E-4]:5.542283577913E-2,104[&rate=5.527375309127484E-4]:5.542283577913E-2)[&rate=5.527375309127484E-4]:2.208207443695E-1)[&rate=5.527375309127484E-4]:8.479696189905E-2,111[&rate=5.527375309127484E-4]:3.774788982121E-1)[&rate=5.527375309127484E-4]:2.054159321364E-1)[&rate=5.527375309127484E-4]:6.435046014242E-2)[&rate=5.527375309127484E-4]:8.70155210044E-2)[&rate=5.527375309127484E-4]:1.399977299476E-1,((((30[&rate=5.527375309127484E-4]:3.595891932956E-1,4[&rate=5.527375309127484E-4]:1.869864535696E-1)[&rate=5.527375309127484E-4]:3.533943935146E-1,(117[&rate=5.527375309127484E-4]:3.815277417201E-1,9[&rate=5.527375309127484E-4]:3.705688376104E-1)[&rate=5.527375309127484E-4]:2.191270779669E-1)[&rate=5.527375309127484E-4]:9.27464765304E-2,(17[&rate=5.527375309127484E-4]:4.664365873186E-1,14[&rate=5.527375309127484E-4]:4.280804229349E-1)[&rate=5.527375309127484E-4]:2.625811472549E-1)[&rate=5.527375309127484E-4]:5.238033466256E-3,((105[&rate=5.527375309127484E-4]:3.530644573544E-1,110[&rate=5.527375309127484E-4]:3.749822655734E-1)[&rate=5.527375309127484E-4]:2.452519616675E-1,113[&rate=5.527375309127484E-4]:6.257136792957E-1)[&rate=5.527375309127484E-4]:7.018592436039E-2)[&rate=5.527375309127484E-4]:1.838383898415E-1)[&rate=5.527375309127484E-4]:2.744717857467E-1,(142[&rate=5.527375309127484E-4]:5.10140586613E-1,((145[&rate=5.527375309127484E-4]:1.137099001312E-1,141[&rate=5.527375309127484E-4]:1.109701741036E-1)[&rate=5.527375309127484E-4]:1.269316873442E-1,144[&rate=5.527375309127484E-4]:2.351621354205E-1)[&rate=5.527375309127484E-4]:2.694989991376E-1)[&rate=5.527375309127484E-4]:8.166719323575E-1)[&rate=5.527375309127484E-4]:1.529038060514E-1,((102[&rate=5.527375309127484E-4]:6.969230017702E-2,((1[&rate=5.527375309127484E-4]:7.006918022549E-2,(28[&rate=5.527375309127484E-4]:7.017042843801E-1,21[&rate=5.527375309127484E-4]:6.770467501336E-1)[&rate=5.527375309127484E-4]:1.546662657083E-1)[&rate=5.527375309127484E-4]:1.094832367081E-1,24[&rate=5.527375309127484E-4]:9.603743347418E-1)[&rate=5.527375309127484E-4]:2.709618010516E-1)[&rate=5.527375309127484E-4]:4.815458289638E-2,((11[&rate=5.527375309127484E-4]:3.537288434666E-1,140[&rate=5.527375309127484E-4]:3.345507612749E-1)[&rate=5.527375309127484E-4]:3.599479055441E-1,((25[&rate=5.527375309127484E-4]:4.268132697986E-1,20[&rate=5.527375309127484E-4]:4.076351876069E-1)[&rate=5.527375309127484E-4]:3.503742138856E-1,23[&rate=5.527375309127484E-4]:7.662285795745E-1)[&rate=5.527375309127484E-4]:3.237967628541E-2)[&rate=5.527375309127484E-4]:4.699235587202E-1)[&rate=5.527375309127484E-4]:1.152940994827E-1)[&rate=5.527375309127484E-4]:1.635547749454E-1)[&rate=5.527375309127484E-4]:9.070678453966E-1)[&rate=5.527375309127484E-4]:1.954841917776E-1)[&rate=5.527375309127484E-4]:4.314067027582E-2,147[&rate=5.527375309127484E-4]:6.211219030831E-1)[&rate=5.527375309127484E-4]:9.270651241811E-2)[&rate=5.527375309127484E-4]:5.230018894373E-2)[&rate=5.527375309127484E-4]:2.023191732056E-2,((40[&rate=5.527375309127484E-4]:4.81544918803E-1,16[&rate=5.527375309127484E-4]:2.56703784492E0)[&rate=5.527375309127484E-4]:2.42979755966E-1,((((100[&rate=5.527375309127484E-4]:2.430207957164E-1,94[&rate=5.527375309127484E-4]:2.430207957164E-1)[&rate=5.527375309127484E-4]:3.414167075558E-1,95[&rate=5.527375309127484E-4]:6.691369568243E-1)[&rate=5.527375309127484E-4]:1.343780022605E-1,(96[&rate=5.527375309127484E-4]:6.22125256898E-1,99[&rate=5.527375309127484E-4]:6.576443825809E-1)[&rate=5.527375309127484E-4]:1.567995382524E-1)[&rate=5.527375309127484E-4]:7.571517787699E-3,98[&rate=5.527375309127484E-4]:8.001575151237E-1)[&rate=5.527375309127484E-4]:5.278246019156E-2)[&rate=5.527375309127484E-4]:4.458797816152E-3)[&rate=5.527375309127484E-4]:1.328784263214E-1,146[&rate=5.527375309127484E-4]:9.820804781415E-1)[&rate=5.527375309127484E-4]:1.742941827683E-1,38[&rate=5.527375309127484E-4]:9.678500707458E-1)[&rate=5.527375309127484E-4]:3.671806821933E-1,((((((69[&rate=5.527375309127484E-4]:7.425045622366E-1,118[&rate=5.527375309127484E-4]:7.31545658127E-1)[&rate=5.527375309127484E-4]:8.63111182361E-2,((130[&rate=5.527375309127484E-4]:5.490830908265E-2,(129[&rate=5.527375309127484E-4]:4.885776051518E-2,132[&rate=5.527375309127484E-4]:5.159748654254E-2)[&rate=5.527375309127484E-4]:6.050548567464E-3)[&rate=5.527375309127484E-4]:9.271720677038E-2,131[&rate=5.527375309127484E-4]:1.503652418804E-1)[&rate=5.527375309127484E-4]:5.332449591401E-1)[&rate=5.527375309127484E-4]:8.542438236318E-1,((((64[&rate=5.527375309127484E-4]:5.676377656678E-2,62[&rate=5.527375309127484E-4]:9.785966697782E-2)[&rate=5.527375309127484E-4]:2.144009477029E-1,65[&rate=5.527375309127484E-4]:1.204797927629E-1)[&rate=5.527375309127484E-4]:1.283800098649E-1,60[&rate=5.527375309127484E-4]:2.488598026279E-1)[&rate=5.527375309127484E-4]:1.967523020542E-1,(61[&rate=5.527375309127484E-4]:2.375200905258E-1,63[&rate=5.527375309127484E-4]:1.964242001148E-1)[&rate=5.527375309127484E-4]:3.99872836074E-1)[&rate=5.527375309127484E-4]:1.034707673395E0)[&rate=5.527375309127484E-4]:1.001244299755E-2,128[&rate=5.527375309127484E-4]:1.542387015595E0)[&rate=5.527375309127484E-4]:3.192151643739E-1,(((49[&rate=5.527375309127484E-4]:3.371750462831E-1,50[&rate=5.527375309127484E-4]:3.371750462831E-1)[&rate=5.527375309127484E-4]:2.870018172616E-1,(((44[&rate=5.527375309127484E-4]:1.106715285735E-1,47[&rate=5.527375309127484E-4]:1.161360094477E-1)[&rate=5.527375309127484E-4]:5.156240173187E-1,(46[&rate=5.527375309127484E-4]:4.959892152997E-1,(((48[&rate=5.527375309127484E-4]:2.850631957425E-1,41[&rate=5.527375309127484E-4]:2.41347348748E-1)[&rate=5.527375309127484E-4]:5.080623337265E-2,42[&rate=5.527375309127484E-4]:2.976180629949E-1)[&rate=5.527375309127484E-4]:7.284982740384E-3,43[&rate=5.527375309127484E-4]:3.54083373604E-1)[&rate=5.527375309127484E-4]:1.419058416957E-1)[&rate=5.527375309127484E-4]:1.357708114667E-1)[&rate=5.527375309127484E-4]:6.554371363288E-3,51[&rate=5.527375309127484E-4]:6.109919937582E-1)[&rate=5.527375309127484E-4]:1.864935066079E-2)[&rate=5.527375309127484E-4]:2.153939329367E-1,45[&rate=5.527375309127484E-4]:8.641609604159E-1)[&rate=5.527375309127484E-4]:2.240450072619E-1)[&rate=5.527375309127484E-4]:1.231619035982E-1,((121[&rate=5.527375309127484E-4]:2.132847611969E0,(35[&rate=5.527375309127484E-4]:3.811746289831E-3,127[&rate=5.527375309127484E-4]:2.570935033961E0)[&rate=5.527375309127484E-4]:3.00846841918E-3)[&rate=5.527375309127484E-4]:4.048583305297E-2,36[&rate=5.527375309127484E-4]:9.388139022774E-2)[&rate=5.527375309127484E-4]:4.086909125176E-1)[&rate=5.527375309127484E-4]:2.76668346144E-1)[&rate=5.527375309127484E-4]:8.233644401047E-2)[&rate=5.527375309127484E-4]:9.359310626269E-2,((34[&rate=5.527375309127484E-4]:2.564474904637E-2,((67[&rate=5.527375309127484E-4]:2.106521647927E-1,(122[&rate=5.527375309127484E-4]:2.632314849455E-1,(123[&rate=5.527375309127484E-4]:4.133973177882E-2,124[&rate=5.527375309127484E-4]:3.86074913417E-2)[&rate=5.527375309127484E-4]:2.218917531667E-1)[&rate=5.527375309127484E-4]:4.486932301878E-1)[&rate=5.527375309127484E-4]:2.874863579454E-1,(66[&rate=5.527375309127484E-4]:1.757165949053E-2,(119[&rate=5.527375309127484E-4]:1.920369840228E0,(126[&rate=5.527375309127484E-4]:1.024343589095E0,(120[&rate=5.527375309127484E-4]:1.316007526718E0,(135[&rate=5.527375309127484E-4]:4.482615154161E-1,(138[&rate=5.527375309127484E-4]:2.967517111888E-1,136[&rate=5.527375309127484E-4]:1.652448618736E-1)[&rate=5.527375309127484E-4]:3.515098042274E-1)[&rate=5.527375309127484E-4]:6.156912167815E-1)[&rate=5.527375309127484E-4]:3.981481740615E-1)[&rate=5.527375309127484E-4]:1.103237284891E-1)[&rate=5.527375309127484E-4]:1.300785315917E-1)[&rate=5.527375309127484E-4]:4.805668632475E-1)[&rate=5.527375309127484E-4]:3.905199249384E-1)[&rate=5.527375309127484E-4]:6.274988548202E-3,32[&rate=5.527375309127484E-4]:1.000192937548E-2)[&rate=5.527375309127484E-4]:1.366142047206E-2)[&rate=5.527375309127484E-4]:7.876135507066E-2);
tree STATE_74520000 [&joint=-20979.467085216787,lnP=-20979.467085216787] = [&R] (((((67[&rate=5.959646348624941E-4]:2.118879807553E-1,(122[&rate=5.959646348624941E-4]:3.49386180041E-1,(123[&rate=5.959646348624941E-4]:1.502914888996E-1,124[&rate=5.959646348624941E-4]:1.475592484625E-1)[&rate=5.959646348624941E-4]:1.990946911414E-1)[&rate=5.959646348624941E-4]:3.63774351055E-1)[&rate=5.959646348624941E-4]:1.466061042639E-1,((120[&rate=5.959646348624941E-4]:2.061431004288E0,66[&rate=5.959646348624941E-4]:1.244447029185E-1)[&rate=5.959646348624941E-4]:2.083682269657E-1,((135[&rate=5.959646348624941E-4]:8.137704826357E-1,(138[&rate=5.959646348624941E-4]:3.438470626703E-1,136[&rate=5.959646348624941E-4]:2.12340213355E-1)[&rate=5.959646348624941E-4]:6.699234199655E-1)[&rate=5.959646348624941E-4]:7.558411171525E-1,(126[&rate=5.959646348624941E-4]:9.240908169294E-1,119[&rate=5.959646348624941E-4]:1.709793339573E0)[&rate=5.959646348624941E-4]:2.077634656945E-1)[&rate=5.959646348624941E-4]:4.481328369453E-1)[&rate=5.959646348624941E-4]:2.568115513502E-2)[&rate=5.959646348624941E-4]:6.271363550235E-1,34[&rate=5.959646348624941E-4]:1.226167414126E-1)[&rate=5.959646348624941E-4]:5.220399705361E-2,(((((53[&rate=5.959646348624941E-4]:7.622936698501E-1,(52[&rate=5.959646348624941E-4]:5.527705060108E-1,(103[&rate=5.959646348624941E-4]:5.106445991234E-1,(29[&rate=5.959646348624941E-4]:5.501198985088E-1,(5[&rate=5.959646348624941E-4]:1.755943611436E-1,12[&rate=5.959646348624941E-4]:2.139505255271E-1)[&rate=5.959646348624941E-4]:2.293200579132E-1)[&rate=5.959646348624941E-4]:1.934014129433E-1)[&rate=5.959646348624941E-4]:1.706419641448E0)[&rate=5.959646348624941E-4]:2.177198851506E-1)[&rate=5.959646348624941E-4]:2.193329605675E-2,((((80[&rate=5.959646348624941E-4]:3.003849916135E-3,81[&rate=5.959646348624941E-4]:3.003849916135E-3)[&rate=5.959646348624941E-4]:4.886473700707E-1,((73[&rate=5.959646348624941E-4]:4.01222836051E-1,77[&rate=5.959646348624941E-4]:3.957433839963E-1)[&rate=5.959646348624941E-4]:1.583053110899E-2,((82[&rate=5.959646348624941E-4]:2.529945874021E-1,(71[&rate=5.959646348624941E-4]:2.958648889122E-2,79[&rate=5.959646348624941E-4]:5.698374916525E-2)[&rate=5.959646348624941E-4]:1.877916601547E-1)[&rate=5.959646348624941E-4]:5.778059353095E-2,(78[&rate=5.959646348624941E-4]:2.37125715553E-1,72[&rate=5.959646348624941E-4]:2.152079073337E-1)[&rate=5.959646348624941E-4]:6.54302872979E-2)[&rate=5.959646348624941E-4]:7.340147389823E-2)[&rate=5.959646348624941E-4]:1.2391292132E-1)[&rate=5.959646348624941E-4]:3.810464094011E-1,((74[&rate=5.959646348624941E-4]:4.222055757019E-1,(70[&rate=5.959646348624941E-4]:3.711832144389E-1,76[&rate=5.959646348624941E-4]:4.095393788224E-1)[&rate=5.959646348624941E-4]:1.266619687949E-2)[&rate=5.959646348624941E-4]:1.396796938605E-1,75[&rate=5.959646348624941E-4]:5.618852695624E-1)[&rate=5.959646348624941E-4]:3.601274283187E-1)[&rate=5.959646348624941E-4]:5.175757133156E-1,((137[&rate=5.959646348624941E-4]:7.142790627272E-1,133[&rate=5.959646348624941E-4]:6.731831723162E-1)[&rate=5.959646348624941E-4]:1.214521273238E-1,134[&rate=5.959646348624941E-4]:7.644983133388E-1)[&rate=5.959646348624941E-4]:6.805695499128E-1)[&rate=5.959646348624941E-4]:9.110161332226E-2)[&rate=5.959646348624941E-4]:6.957565073031E-1,125[&rate=5.959646348624941E-4]:1.269600959549E0)[&rate=5.959646348624941E-4]:1.911257417431E-1,((57[&rate=5.959646348624941E-4]:5.425879319314E-1,(37[&rate=5.959646348624941E-4]:4.805410317123E-1,((56[&rate=5.959646348624941E-4]:2.531964984594E-1,55[&rate=5.959646348624941E-4]:2.531964984594E-1)[&rate=5.959646348624941E-4]:4.231487823627E-2,(58[&rate=5.959646348624941E-4]:3.184659357334E-1,(59[&rate=5.959646348624941E-4]:2.366245482996E-1,54[&rate=5.959646348624941E-4]:1.983731821794E-1)[&rate=5.959646348624941E-4]:6.271570437366E-2)[&rate=5.959646348624941E-4]:4.367845334011E-3)[&rate=5.959646348624941E-4]:1.385815675848E-1)[&rate=5.959646348624941E-4]:9.756602590224E-2)[&rate=5.959646348624941E-4]:3.823217823983E-1,68[&rate=5.959646348624941E-4]:8.729971460236E-1)[&rate=5.959646348624941E-4]:4.210628886014E-1)[&rate=5.959646348624941E-4]:2.225399120381E-1,32[&rate=5.959646348624941E-4]:8.394780204171E-2)[&rate=5.959646348624941E-4]:6.895512820544E-2)[&rate=5.959646348624941E-4]:1.799052119848E-2,(33[&rate=5.959646348624941E-4]:1.532307000735E-1,((38[&rate=5.959646348624941E-4]:9.429665605628E-1,((40[&rate=5.959646348624941E-4]:6.941186199694E-1,(147[&rate=5.959646348624941E-4]:6.478687351229E-1,(97[&rate=5.959646348624941E-4]:4.981301509843E-1,(((2[&rate=5.959646348624941E-4]:6.15333715973E-1,((31[&rate=5.959646348624941E-4]:6.96684816326E-1,(26[&rate=5.959646348624941E-4]:5.864003727181E-1,(7[&rate=5.959646348624941E-4]:4.275748228785E-1,8[&rate=5.959646348624941E-4]:4.275748228785E-1)[&rate=5.959646348624941E-4]:5.197623477102E-2)[&rate=5.959646348624941E-4]:6.644882716957E-2)[&rate=5.959646348624941E-4]:5.333959539544E-2,(22[&rate=5.959646348624941E-4]:5.810530054313E-1,27[&rate=5.959646348624941E-4]:5.974913615957E-1)[&rate=5.959646348624941E-4]:1.141768857421E-1)[&rate=5.959646348624941E-4]:9.270656452555E-2)[&rate=5.959646348624941E-4]:1.823668441432E0,(39[&rate=5.959646348624941E-4]:3.263241345855E-1,16[&rate=5.959646348624941E-4]:2.411817060703E0)[&rate=5.959646348624941E-4]:1.559522199903E-1)[&rate=5.959646348624941E-4]:4.203548079317E-2,146[&rate=5.959646348624941E-4]:6.445304146039E-1)[&rate=5.959646348624941E-4]:4.485656698155E-2)[&rate=5.959646348624941E-4]:2.132328359207E-2)[&rate=5.959646348624941E-4]:1.036269340269E-1)[&rate=5.959646348624941E-4]:1.213647419484E-1,((((101[&rate=5.959646348624941E-4]:8.273439473644E-1,(((6[&rate=5.959646348624941E-4]:6.293679534096E-1,(3[&rate=5.959646348624941E-4]:4.365714650768E-1,18[&rate=5.959646348624941E-4]:5.516399582274E-1)[&rate=5.959646348624941E-4]:1.407416938123E-1)[&rate=5.959646348624941E-4]:9.792502670419E-2,(10[&rate=5.959646348624941E-4]:4.498872883535E-1,15[&rate=5.959646348624941E-4]:4.88243452737E-1)[&rate=5.959646348624941E-4]:2.938440479246E-1)[&rate=5.959646348624941E-4]:6.963741491889E-1,((((144[&rate=5.959646348624941E-4]:4.352427468793E-1,(145[&rate=5.959646348624941E-4]:1.426250380706E-1,141[&rate=5.959646348624941E-4]:1.39885312043E-1)[&rate=5.959646348624941E-4]:2.980971608636E-1)[&rate=5.959646348624941E-4]:7.974114429818E-2,142[&rate=5.959646348624941E-4]:5.204633432324E-1)[&rate=5.959646348624941E-4]:8.514886288863E-1,(((((((111[&rate=5.959646348624941E-4]:3.309693138533E-1,(104[&rate=5.959646348624941E-4]:2.689217526502E-1,106[&rate=5.959646348624941E-4]:2.689217526502E-1)[&rate=5.959646348624941E-4]:4.560920503875E-2)[&rate=5.959646348624941E-4]:7.231721305907E-2,139[&rate=5.959646348624941E-4]:5.786289926657E-1)[&rate=5.959646348624941E-4]:2.057851525317E-1,116[&rate=5.959646348624941E-4]:5.323593506769E-1)[&rate=5.959646348624941E-4]:9.717474190309E-2,(148[&rate=5.959646348624941E-4]:3.127669545508E-1,143[&rate=5.959646348624941E-4]:3.100272285235E-1)[&rate=5.959646348624941E-4]:3.551233024129E-1)[&rate=5.959646348624941E-4]:3.387806564814E-1,(((19[&rate=5.959646348624941E-4]:4.594514580978E-1,13[&rate=5.959646348624941E-4]:4.210952937141E-1)[&rate=5.959646348624941E-4]:1.834234481574E-1,115[&rate=5.959646348624941E-4]:5.223269610496E-1)[&rate=5.959646348624941E-4]:1.789367322106E-1,((107[&rate=5.959646348624941E-4]:2.851801030332E-1,108[&rate=5.959646348624941E-4]:2.824403770058E-1)[&rate=5.959646348624941E-4]:2.832322531242E-1,(109[&rate=5.959646348624941E-4]:4.747652646511E-1,(114[&rate=5.959646348624941E-4]:2.293781072431E-1,112[&rate=5.959646348624941E-4]:3.115698880649E-1)[&rate=5.959646348624941E-4]:1.659351026135E-1)[&rate=5.959646348624941E-4]:1.12825173698E-1)[&rate=5.959646348624941E-4]:1.931253097056E-1)[&rate=5.959646348624941E-4]:2.670510558013E-1)[&rate=5.959646348624941E-4]:8.106581299049E-2,((105[&rate=5.959646348624941E-4]:5.469032798635E-1,110[&rate=5.959646348624941E-4]:5.688210880826E-1)[&rate=5.959646348624941E-4]:1.383271745115E-1,((17[&rate=5.959646348624941E-4]:4.096139753957E-1,14[&rate=5.959646348624941E-4]:3.71257811012E-1)[&rate=5.959646348624941E-4]:3.077818662032E-1,((113[&rate=5.959646348624941E-4]:5.632001476629E-1,(30[&rate=5.959646348624941E-4]:2.763243753919E-1,4[&rate=5.959646348624941E-4]:1.037216356659E-1)[&rate=5.959646348624941E-4]:4.019442654219E-1)[&rate=5.959646348624941E-4]:3.568056149593E-2,(9[&rate=5.959646348624941E-4]:3.978729205263E-1,117[&rate=5.959646348624941E-4]:4.08831824636E-1)[&rate=5.959646348624941E-4]:1.927886105505E-1)[&rate=5.959646348624941E-4]:8.015896805634E-2)[&rate=5.959646348624941E-4]:3.358803743352E-2)[&rate=5.959646348624941E-4]:4.189446282251E-1)[&rate=5.959646348624941E-4]:6.342133295647E-2,((((1[&rate=5.959646348624941E-4]:2.260417660757E-2,(28[&rate=5.959646348624941E-4]:3.805000716148E-1,21[&rate=5.959646348624941E-4]:3.558425373684E-1)[&rate=5.959646348624941E-4]:4.284054748557E-1)[&rate=5.959646348624941E-4]:4.139246300336E-2,24[&rate=5.959646348624941E-4]:8.448185574192E-1)[&rate=5.959646348624941E-4]:3.710945842668E-1,((23[&rate=5.959646348624941E-4]:6.563811085728E-1,(25[&rate=5.959646348624941E-4]:4.846880625393E-1,20[&rate=5.959646348624941E-4]:4.655099803476E-1)[&rate=5.959646348624941E-4]:1.826519501432E-1)[&rate=5.959646348624941E-4]:1.444450516346E-1,(11[&rate=5.959646348624941E-4]:5.193236109941E-1,140[&rate=5.959646348624941E-4]:5.001455288024E-1)[&rate=5.959646348624941E-4]:1.965710423641E-1)[&rate=5.959646348624941E-4]:4.041280773689E-1)[&rate=5.959646348624941E-4]:2.085278486577E-2,102[&rate=5.959646348624941E-4]:7.512209093536E-2)[&rate=5.959646348624941E-4]:4.589898215537E-2)[&rate=5.959646348624941E-4]:4.355556562121E-3)[&rate=5.959646348624941E-4]:2.279061773522E-1,((88[&rate=5.959646348624941E-4]:9.780048216512E-2,89[&rate=5.959646348624941E-4]:1.114991123021E-1)[&rate=5.959646348624941E-4]:8.129133871051E-1,((87[&rate=5.959646348624941E-4]:1.201575942187E-1,((91[&rate=5.959646348624941E-4]:1.128268003424E-2,90[&rate=5.959646348624941E-4]:1.128268003424E-2)[&rate=5.959646348624941E-4]:3.80747583439E-2,92[&rate=5.959646348624941E-4]:4.935743837814E-2)[&rate=5.959646348624941E-4]:8.449878597761E-2)[&rate=5.959646348624941E-4]:2.459394818368E-1,((85[&rate=5.959646348624941E-4]:1.286502300344E-1,(84[&rate=5.959646348624941E-4]:7.497279426592E-2,93[&rate=5.959646348624941E-4]:8.867142440293E-2)[&rate=5.959646348624941E-4]:5.367743576847E-2)[&rate=5.959646348624941E-4]:1.73625791584E-2,(83[&rate=5.959646348624941E-4]:1.134974542643E-1,86[&rate=5.959646348624941E-4]:1.134974542643E-1)[&rate=5.959646348624941E-4]:3.25153549285E-2)[&rate=5.959646348624941E-4]:2.200842668628E-1)[&rate=5.959646348624941E-4]:5.446167932147E-1)[&rate=5.959646348624941E-4]:9.795552391046E-1)[&rate=5.959646348624941E-4]:2.106925380452E-2)[&rate=5.959646348624941E-4]:4.584713386097E-1)[&rate=5.959646348624941E-4]:4.249178743921E-1,(96[&rate=5.959646348624941E-4]:2.492118020324E-1,99[&rate=5.959646348624941E-4]:2.847309277153E-1)[&rate=5.959646348624941E-4]:1.446399590909E-1)[&rate=5.959646348624941E-4]:7.916326177186E-2,98[&rate=5.959646348624941E-4]:4.866762250808E-1)[&rate=5.959646348624941E-4]:1.660740129089E-1,((100[&rate=5.959646348624941E-4]:3.88328467371E-1,94[&rate=5.959646348624941E-4]:3.88328467371E-1)[&rate=5.959646348624941E-4]:4.224277549531E-2,95[&rate=5.959646348624941E-4]:5.152706964184E-1)[&rate=5.959646348624941E-4]:1.484085033201E-1)[&rate=5.959646348624941E-4]:2.911484244744E-1)[&rate=5.959646348624941E-4]:1.957892095739E-1)[&rate=5.959646348624941E-4]:2.403715496314E-1,((((((69[&rate=5.959646348624941E-4]:7.770834188303E-1,((131[&rate=5.959646348624941E-4]:2.015490949607E-1,130[&rate=5.959646348624941E-4]:1.988093689334E-1)[&rate=5.959646348624941E-4]:4.856561632573E-2,(132[&rate=5.959646348624941E-4]:2.409646412182E-1,129[&rate=5.959646348624941E-4]:2.382249151908E-1)[&rate=5.959646348624941E-4]:9.150070068271E-3)[&rate=5.959646348624941E-4]:3.817632280916E-1)[&rate=5.959646348624941E-4]:3.056328583123E-1,118[&rate=5.959646348624941E-4]:1.071757373033E0)[&rate=5.959646348624941E-4]:4.707272458183E-1,(128[&rate=5.959646348624941E-4]:1.163216150496E0,((((65[&rate=5.959646348624941E-4]:1.207873072903E-1,62[&rate=5.959646348624941E-4]:3.12568129208E-1)[&rate=5.959646348624941E-4]:5.536026398793E-2,60[&rate=5.959646348624941E-4]:1.761475712782E-1)[&rate=5.959646348624941E-4]:1.434288384552E-3,64[&rate=5.959646348624941E-4]:3.282667911695E-1)[&rate=5.959646348624941E-4]:2.982069570504E-1,(61[&rate=5.959646348624941E-4]:6.625266103746E-2,63[&rate=5.959646348624941E-4]:2.515677062642E-2)[&rate=5.959646348624941E-4]:6.013169775934E-1)[&rate=5.959646348624941E-4]:6.353725392621E-1)[&rate=5.959646348624941E-4]:2.395424409583E-1)[&rate=5.959646348624941E-4]:3.402880670931E-1,((51[&rate=5.959646348624941E-4]:5.472334410318E-1,((((48[&rate=5.959646348624941E-4]:1.241369699111E-1,42[&rate=5.959646348624941E-4]:8.588560379087E-2)[&rate=5.959646348624941E-4]:2.499381978052E-1,41[&rate=5.959646348624941E-4]:3.303593207218E-1)[&rate=5.959646348624941E-4]:1.0241155411E-1,(43[&rate=5.959646348624941E-4]:4.014437959045E-1,46[&rate=5.959646348624941E-4]:4.014437959045E-1)[&rate=5.959646348624941E-4]:8.597188767022E-2)[&rate=5.959646348624941E-4]:5.413434174168E-2,((49[&rate=5.959646348624941E-4]:3.298582073503E-1,50[&rate=5.959646348624941E-4]:3.298582073503E-1)[&rate=5.959646348624941E-4]:1.667466005073E-1,(47[&rate=5.959646348624941E-4]:3.953675217497E-2,44[&rate=5.959646348624941E-4]:3.407227130072E-2)[&rate=5.959646348624941E-4]:4.898549409284E-1)[&rate=5.959646348624941E-4]:1.215833221309E-2)[&rate=5.959646348624941E-4]:3.30058200869E-2)[&rate=5.959646348624941E-4]:1.901973296813E-1,45[&rate=5.959646348624941E-4]:7.565564537733E-1)[&rate=5.959646348624941E-4]:2.130939924825E-1)[&rate=5.959646348624941E-4]:6.499681191739E-2,((35[&rate=5.959646348624941E-4]:1.699195044869E-1,121[&rate=5.959646348624941E-4]:2.295946901747E0)[&rate=5.959646348624941E-4]:1.000124300189E-1,127[&rate=5.959646348624941E-4]:2.837055222177E0)[&rate=5.959646348624941E-4]:9.344412670902E-3)[&rate=5.959646348624941E-4]:2.941322264596E-2,36[&rate=5.959646348624941E-4]:3.552649122885E-1)[&rate=5.959646348624941E-4]:2.722830938559E-1)[&rate=5.959646348624941E-4]:4.517100911893E-1)[&rate=5.959646348624941E-4]:2.314220342683E-2);
```
