## Supplementary File S2 for "Epidemiological and genomic investigation of chikungunya virus in Rio de Janeiro state, Brazil, between 2015 and 2018": empirical.trees (part 13 of 15)

```
tree STATE_74610000 [&joint=-20957.970182555466,lnP=-20957.970182555466] = [&R] ((33[&rate=6.00027099342426E-4]:1.451976667774E-2,((((((((133[&rate=6.00027099342426E-4]:6.368792131033E-1,137[&rate=6.00027099342426E-4]:6.779751035143E-1)[&rate=6.00027099342426E-4]:6.712341922351E-2,134[&rate=6.00027099342426E-4]:6.738656460256E-1)[&rate=6.00027099342426E-4]:8.470449717012E-1,(((77[&rate=6.00027099342426E-4]:7.118046886942E-1,(((((78[&rate=6.00027099342426E-4]:6.863009215632E-2,72[&rate=6.00027099342426E-4]:4.6712283937E-2)[&rate=6.00027099342426E-4]:2.148279154571E-1,82[&rate=6.00027099342426E-4]:2.916771856955E-1)[&rate=6.00027099342426E-4]:9.229805224176E-3,(71[&rate=6.00027099342426E-4]:1.940794350532E-1,79[&rate=6.00027099342426E-4]:2.214766953273E-1)[&rate=6.00027099342426E-4]:7.121111751037E-2)[&rate=6.00027099342426E-4]:2.855949592911E-1,(80[&rate=6.00027099342426E-4]:1.329025883451E-1,81[&rate=6.00027099342426E-4]:1.329025883451E-1)[&rate=6.00027099342426E-4]:4.371610057013E-1)[&rate=6.00027099342426E-4]:7.407063787223E-2,73[&rate=6.00027099342426E-4]:6.934493004118E-1)[&rate=6.00027099342426E-4]:2.383484033715E-2)[&rate=6.00027099342426E-4]:1.509821923796E-1,(75[&rate=6.00027099342426E-4]:7.043801713635E-1,(74[&rate=6.00027099342426E-4]:6.414658766646E-1,(70[&rate=6.00027099342426E-4]:6.015233403319E-1,76[&rate=6.00027099342426E-4]:6.398795047154E-1)[&rate=6.00027099342426E-4]:1.586371949281E-3)[&rate=6.00027099342426E-4]:6.291429469887E-2)[&rate=6.00027099342426E-4]:1.63886161765E-1)[&rate=6.00027099342426E-4]:5.915437780251E-1,(53[&rate=6.00027099342426E-4]:7.011280030583E-1,((103[&rate=6.00027099342426E-4]:9.096579101103E-1,(29[&rate=6.00027099342426E-4]:5.935735405314E-1,(5[&rate=6.00027099342426E-4]:9.384129093954E-2,12[&rate=6.00027099342426E-4]:1.32197455323E-1)[&rate=6.00027099342426E-4]:3.545267701399E-1)[&rate=6.00027099342426E-4]:5.489610819077E-1)[&rate=6.00027099342426E-4]:1.368004466398E0,52[&rate=6.00027099342426E-4]:6.133686419472E-1)[&rate=6.00027099342426E-4]:9.59560824225E-2)[&rate=6.00027099342426E-4]:1.221904948319E-2)[&rate=6.00027099342426E-4]:5.56210545183E-2)[&rate=6.00027099342426E-4]:8.047513406605E-2,125[&rate=6.00027099342426E-4]:6.390607274646E-1)[&rate=6.00027099342426E-4]:6.407366388733E-1,((57[&rate=6.00027099342426E-4]:5.25563036736E-1,(((56[&rate=6.00027099342426E-4]:3.613597535111E-1,55[&rate=6.00027099342426E-4]:3.613597535111E-1)[&rate=6.00027099342426E-4]:2.783237512834E-2,37[&rate=6.00027099342426E-4]:4.356402160713E-1)[&rate=6.00027099342426E-4]:4.674148508972E-2,(59[&rate=6.00027099342426E-4]:3.51843467049E-1,(58[&rate=6.00027099342426E-4]:3.195141022521E-1,54[&rate=6.00027099342426E-4]:2.621370530717E-1)[&rate=6.00027099342426E-4]:5.145504785702E-2)[&rate=6.00027099342426E-4]:9.228686799183E-2)[&rate=6.00027099342426E-4]:7.87004612581E-2)[&rate=6.00027099342426E-4]:2.09177820147E-1,68[&rate=6.00027099342426E-4]:6.82828288577E-1)[&rate=6.00027099342426E-4]:4.303024110942E-1)[&rate=6.00027099342426E-4]:2.083550907711E-1,(((((119[&rate=6.00027099342426E-4]:1.095561403993E0,120[&rate=6.00027099342426E-4]:9.996709930341E-1)[&rate=6.00027099342426E-4]:1.361759680073E-1,(135[&rate=6.00027099342426E-4]:8.377986805359E-1,(138[&rate=6.00027099342426E-4]:2.591615413459E-1,136[&rate=6.00027099342426E-4]:1.276546920307E-1)[&rate=6.00027099342426E-4]:7.7863713919E-1)[&rate=6.00027099342426E-4]:4.599348598492E-2)[&rate=6.00027099342426E-4]:6.582263922752E-1,126[&rate=6.00027099342426E-4]:1.104261241632E0)[&rate=6.00027099342426E-4]:5.369550457354E-1,66[&rate=6.00027099342426E-4]:3.94042097682E-1)[&rate=6.00027099342426E-4]:2.882325140525E-2,(67[&rate=6.00027099342426E-4]:2.750795525671E-1,((124[&rate=6.00027099342426E-4]:6.024027423719E-2,123[&rate=6.00027099342426E-4]:6.297251467432E-2)[&rate=6.00027099342426E-4]:1.851225506617E-1,122[&rate=6.00027099342426E-4]:2.48095065336E-1)[&rate=6.00027099342426E-4]:5.282570375718E-1)[&rate=6.00027099342426E-4]:1.477857965202E-1)[&rate=6.00027099342426E-4]:3.508998035827E-1)[&rate=6.00027099342426E-4]:1.081779493553E-1,34[&rate=6.00027099342426E-4]:1.892940339521E-2)[&rate=6.00027099342426E-4]:7.478290618894E-3,32[&rate=6.00027099342426E-4]:4.489885795016E-3)[&rate=6.00027099342426E-4]:4.550428828014E-3)[&rate=6.00027099342426E-4]:5.968310371856E-2,((((((97[&rate=6.00027099342426E-4]:4.709475655266E-1,(96[&rate=6.00027099342426E-4]:4.647129847271E-1,99[&rate=6.00027099342426E-4]:5.002321104099E-1)[&rate=6.00027099342426E-4]:1.920269305264E-1)[&rate=6.00027099342426E-4]:1.607707011292E-2,(95[&rate=6.00027099342426E-4]:4.70647045497E-1,(94[&rate=6.00027099342426E-4]:2.677881141836E-1,100[&rate=6.00027099342426E-4]:2.677881141836E-1)[&rate=6.00027099342426E-4]:1.181594777613E-1)[&rate=6.00027099342426E-4]:2.267601038037E-1)[&rate=6.00027099342426E-4]:2.984314162657E-3,98[&rate=6.00027099342426E-4]:6.894625017147E-1)[&rate=6.00027099342426E-4]:1.768619059691E-2,(39[&rate=6.00027099342426E-4]:5.484726439797E-1,(147[&rate=6.00027099342426E-4]:5.730130910299E-1,(16[&rate=6.00027099342426E-4]:2.59583493605E0,((((101[&rate=6.00027099342426E-4]:7.945496104678E-1,(((((10[&rate=6.00027099342426E-4]:3.651393333586E-1,15[&rate=6.00027099342426E-4]:4.03495497742E-1)[&rate=6.00027099342426E-4]:1.451727745334E-2,6[&rate=6.00027099342426E-4]:3.632182546475E-1)[&rate=6.00027099342426E-4]:6.262167998812E-2,(((((91[&rate=6.00027099342426E-4]:1.491114677758E-2,90[&rate=6.00027099342426E-4]:1.491114677758E-2)[&rate=6.00027099342426E-4]:9.278870876445E-2,92[&rate=6.00027099342426E-4]:1.07699855542E-1)[&rate=6.00027099342426E-4]:5.811618842017E-2,87[&rate=6.00027099342426E-4]:1.521174138252E-1)[&rate=6.00027099342426E-4]:8.321524521008E-2,(83[&rate=6.00027099342426E-4]:1.332787097072E-1,((93[&rate=6.00027099342426E-4]:8.679394762577E-2,84[&rate=6.00027099342426E-4]:7.309531748876E-2)[&rate=6.00027099342426E-4]:4.780909999164E-3,(86[&rate=6.00027099342426E-4]:2.338759351925E-2,85[&rate=6.00027099342426E-4]:2.338759351925E-2)[&rate=6.00027099342426E-4]:5.448863396867E-2)[&rate=6.00027099342426E-4]:5.540248221932E-2)[&rate=6.00027099342426E-4]:1.02053949328E-1)[&rate=6.00027099342426E-4]:1.56493214738E-1,(88[&rate=6.00027099342426E-4]:2.528784906776E-2,89[&rate=6.00027099342426E-4]:3.898647920477E-2)[&rate=6.00027099342426E-4]:3.665380247055E-1)[&rate=6.00027099342426E-4]:5.216852937391E-1)[&rate=6.00027099342426E-4]:1.243381570465E-1,(18[&rate=6.00027099342426E-4]:4.326222394296E-1,3[&rate=6.00027099342426E-4]:3.17553746279E-1)[&rate=6.00027099342426E-4]:1.805695508827E-1)[&rate=6.00027099342426E-4]:7.370114067907E-1,((102[&rate=6.00027099342426E-4]:4.975155429063E-3,(((140[&rate=6.00027099342426E-4]:4.282374570881E-1,11[&rate=6.00027099342426E-4]:4.474155392798E-1)[&rate=6.00027099342426E-4]:1.809563684641E-1,((20[&rate=6.00027099342426E-4]:4.126809542517E-1,25[&rate=6.00027099342426E-4]:4.318590364434E-1)[&rate=6.00027099342426E-4]:1.385002030902E-1,23[&rate=6.00027099342426E-4]:5.594003354239E-1)[&rate=6.00027099342426E-4]:1.539030791692E-1)[&rate=6.00027099342426E-4]:3.963194900057E-1,(((21[&rate=6.00027099342426E-4]:7.877299512646E-1,28[&rate=6.00027099342426E-4]:8.123874855111E-1)[&rate=6.00027099342426E-4]:9.751781157826E-2,1[&rate=6.00027099342426E-4]:1.236039272264E-1)[&rate=6.00027099342426E-4]:1.521442381443E-1,24[&rate=6.00027099342426E-4]:1.056570083179E0)[&rate=6.00027099342426E-4]:6.401172552959E-2)[&rate=6.00027099342426E-4]:4.603718233689E-2)[&rate=6.00027099342426E-4]:1.364578658052E-1,((((((19[&rate=6.00027099342426E-4]:3.262731514502E-1,13[&rate=6.00027099342426E-4]:2.879169870665E-1)[&rate=6.00027099342426E-4]:3.153146190036E-1,115[&rate=6.00027099342426E-4]:5.210398252483E-1)[&rate=6.00027099342426E-4]:1.512999005737E-1,(((107[&rate=6.00027099342426E-4]:4.545424438615E-1,(114[&rate=6.00027099342426E-4]:8.868576303598E-2,112[&rate=6.00027099342426E-4]:1.708775438578E-1)[&rate=6.00027099342426E-4]:3.055827082228E-1)[&rate=6.00027099342426E-4]:9.931067553293E-5,109[&rate=6.00027099342426E-4]:4.738198367288E-1)[&rate=6.00027099342426E-4]:6.763182146219E-2,108[&rate=6.00027099342426E-4]:5.195338499719E-1)[&rate=6.00027099342426E-4]:2.103401224255E-1)[&rate=6.00027099342426E-4]:3.42879706316E-2,((104[&rate=6.00027099342426E-4]:4.8737247765E-1,(139[&rate=6.00027099342426E-4]:6.560820930311E-1,(111[&rate=6.00027099342426E-4]:1.906720362968E-1,106[&rate=6.00027099342426E-4]:1.742336801325E-1)[&rate=6.00027099342426E-4]:2.900675909809E-1)[&rate=6.00027099342426E-4]:2.307120653667E-2)[&rate=6.00027099342426E-4]:8.522590944397E-3,((148[&rate=6.00027099342426E-4]:1.332716372186E-1,143[&rate=6.00027099342426E-4]:1.305319111912E-1)[&rate=6.00027099342426E-4]:3.118574922352E-1,116[&rate=6.00027099342426E-4]:4.067729650701E-1)[&rate=6.00027099342426E-4]:2.884813092157E-2)[&rate=6.00027099342426E-4]:2.710066004619E-1)[&rate=6.00027099342426E-4]:1.770540146618E-1,((9[&rate=6.00027099342426E-4]:5.113275888769E-1,((30[&rate=6.00027099342426E-4]:2.32785654809E-1,4[&rate=6.00027099342426E-4]:6.018291508299E-2)[&rate=6.00027099342426E-4]:3.64054088724E-1,(113[&rate=6.00027099342426E-4]:4.799196875121E-1,(17[&rate=6.00027099342426E-4]:3.3922793824E-1,14[&rate=6.00027099342426E-4]:3.008717738563E-1)[&rate=6.00027099342426E-4]:1.790479136558E-1)[&rate=6.00027099342426E-4]:1.851562870027E-3)[&rate=6.00027099342426E-4]:3.777551657681E-2)[&rate=6.00027099342426E-4]:9.958208801187E-2,(110[&rate=6.00027099342426E-4]:4.963961651067E-1,(117[&rate=6.00027099342426E-4]:4.154788557152E-1,105[&rate=6.00027099342426E-4]:3.853418694138E-1)[&rate=6.00027099342426E-4]:8.913648747377E-2)[&rate=6.00027099342426E-4]:1.172532378095E-1)[&rate=6.00027099342426E-4]:3.467446369664E-1)[&rate=6.00027099342426E-4]:1.130654050794E-1,(((145[&rate=6.00027099342426E-4]:1.088562617696E-1,141[&rate=6.00027099342426E-4]:1.06116535742E-1)[&rate=6.00027099342426E-4]:1.848091317725E-1,144[&rate=6.00027099342426E-4]:2.881859414871E-1)[&rate=6.00027099342426E-4]:2.463998044884E-2,142[&rate=6.00027099342426E-4]:3.183053739909E-1)[&rate=6.00027099342426E-4]:9.33236262752E-1)[&rate=6.00027099342426E-4]:1.364667269572E-1)[&rate=6.00027099342426E-4]:9.644140874552E-2)[&rate=6.00027099342426E-4]:5.621546325429E-1)[&rate=6.00027099342426E-4]:5.984380454727E-1,40[&rate=6.00027099342426E-4]:4.198234969467E-1)[&rate=6.00027099342426E-4]:7.881957232561E-2,(2[&rate=6.00027099342426E-4]:8.707469279449E-1,(((7[&rate=6.00027099342426E-4]:3.432814892438E-1,8[&rate=6.00027099342426E-4]:3.432814892438E-1)[&rate=6.00027099342426E-4]:1.727496751444E-1,26[&rate=6.00027099342426E-4]:6.228804794567E-1)[&rate=6.00027099342426E-4]:3.484488773924E-2,((22[&rate=6.00027099342426E-4]:2.440711982185E-1,27[&rate=6.00027099342426E-4]:2.605095543829E-1)[&rate=6.00027099342426E-4]:4.01586673057E-1,31[&rate=6.00027099342426E-4]:7.004523918236E-1)[&rate=6.00027099342426E-4]:1.108591810721E-3)[&rate=6.00027099342426E-4]:3.965832045846E-1)[&rate=6.00027099342426E-4]:1.584621944157E0)[&rate=6.00027099342426E-4]:1.091971056759E-2,146[&rate=6.00027099342426E-4]:6.297813590748E-1)[&rate=6.00027099342426E-4]:7.79230093368E-4)[&rate=6.00027099342426E-4]:5.294031916312E-3)[&rate=6.00027099342426E-4]:3.283660213016E-2)[&rate=6.00027099342426E-4]:3.026074778558E-2)[&rate=6.00027099342426E-4]:3.894063659142E-1,38[&rate=6.00027099342426E-4]:8.998337467505E-1)[&rate=6.00027099342426E-4]:4.939338480427E-1,((((127[&rate=6.00027099342426E-4]:2.608474806489E0,121[&rate=6.00027099342426E-4]:2.167378916079E0)[&rate=6.00027099342426E-4]:6.88198422225E-2,35[&rate=6.00027099342426E-4]:1.101713610408E-1)[&rate=6.00027099342426E-4]:1.784674506643E-2,(36[&rate=6.00027099342426E-4]:5.515616821144E-2,(128[&rate=6.00027099342426E-4]:1.424078442049E0,(((((60[&rate=6.00027099342426E-4]:5.678741652596E-2,65[&rate=6.00027099342426E-4]:5.678741652596E-2)[&rate=6.00027099342426E-4]:5.887529063204E-4,64[&rate=6.00027099342426E-4]:2.08061100939E-1)[&rate=6.00027099342426E-4]:1.823575297173E-1,62[&rate=6.00027099342426E-4]:4.315145210673E-1)[&rate=6.00027099342426E-4]:3.24120650068E-1,(61[&rate=6.00027099342426E-4]:2.970113723854E-1,63[&rate=6.00027099342426E-4]:2.559154819744E-1)[&rate=6.00027099342426E-4]:4.586237987499E-1)[&rate=6.00027099342426E-4]:7.480526192716E-1,(118[&rate=6.00027099342426E-4]:8.18830053262E-1,(69[&rate=6.00027099342426E-4]:7.341698409717E-1,((131[&rate=6.00027099342426E-4]:1.314860373181E-1,130[&rate=6.00027099342426E-4]:1.287463112907E-1)[&rate=6.00027099342426E-4]:1.733526792061E-2,(129[&rate=6.00027099342426E-4]:1.357591404903E-1,132[&rate=6.00027099342426E-4]:1.384988665176E-1)[&rate=6.00027099342426E-4]:1.032243872104E-2)[&rate=6.00027099342426E-4]:4.401430562808E-1)[&rate=6.00027099342426E-4]:9.56191164E-2)[&rate=6.00027099342426E-4]:6.848577371449E-1)[&rate=6.00027099342426E-4]:6.011667903931E-2)[&rate=6.00027099342426E-4]:1.132695069844E-1)[&rate=6.00027099342426E-4]:1.194372803616E-1)[&rate=6.00027099342426E-4]:3.193826125851E-1,((((51[&rate=6.00027099342426E-4]:4.264482542245E-1,(44[&rate=6.00027099342426E-4]:1.10720072097E-1,47[&rate=6.00027099342426E-4]:1.161845529713E-1)[&rate=6.00027099342426E-4]:3.375861056247E-1)[&rate=6.00027099342426E-4]:1.745453198537E-1,(50[&rate=6.00027099342426E-4]:4.718252077052E-1,49[&rate=6.00027099342426E-4]:4.718252077052E-1)[&rate=6.00027099342426E-4]:1.237038854987E-1)[&rate=6.00027099342426E-4]:7.452291521391E-2,((46[&rate=6.00027099342426E-4]:5.540911646775E-1,43[&rate=6.00027099342426E-4]:5.540911646775E-1)[&rate=6.00027099342426E-4]:1.065282612221E-1,((41[&rate=6.00027099342426E-4]:4.728131698242E-1,48[&rate=6.00027099342426E-4]:5.165290168187E-1)[&rate=6.00027099342426E-4]:3.383175025956E-2,42[&rate=6.00027099342426E-4]:5.12109400958E-1)[&rate=6.00027099342426E-4]:9.93296970728E-2)[&rate=6.00027099342426E-4]:4.221946776409E-2)[&rate=6.00027099342426E-4]:9.013778996577E-2,45[&rate=6.00027099342426E-4]:7.84779962318E-1)[&rate=6.00027099342426E-4]:4.179916673707E-1)[&rate=6.00027099342426E-4]:3.440014295853E-1)[&rate=6.00027099342426E-4]:1.622527769131E-1);
tree STATE_74700000 [&joint=-20996.12202727146,lnP=-20996.12202727146] = [&R] ((32[&rate=5.826814226059131E-4]:4.077111156381E-3,(34[&rate=5.826814226059131E-4]:2.384820703995E-2,(((((2[&rate=5.826814226059131E-4]:9.329527120257E-1,(31[&rate=5.826814226059131E-4]:8.874321661878E-1,((26[&rate=5.826814226059131E-4]:5.470154431299E-1,(7[&rate=5.826814226059131E-4]:9.202236972756E-2,8[&rate=5.826814226059131E-4]:9.202236972756E-2)[&rate=5.826814226059131E-4]:3.481437583338E-1)[&rate=5.826814226059131E-4]:2.497965754271E-1,(22[&rate=5.826814226059131E-4]:1.808700949223E-1,27[&rate=5.826814226059131E-4]:1.973084510867E-1)[&rate=5.826814226059131E-4]:6.04983019525E-1)[&rate=5.826814226059131E-4]:4.67845311924E-2)[&rate=5.826814226059131E-4]:2.72917806112E-1)[&rate=5.826814226059131E-4]:1.995723000799E0,39[&rate=5.826814226059131E-4]:9.719499099948E-1)[&rate=5.826814226059131E-4]:2.675893877494E-2,(40[&rate=5.826814226059131E-4]:9.379905272967E-1,(((95[&rate=5.826814226059131E-4]:6.069609929956E-1,(94[&rate=5.826814226059131E-4]:2.421705162235E-1,100[&rate=5.826814226059131E-4]:2.421705162235E-1)[&rate=5.826814226059131E-4]:2.800910232201E-1)[&rate=5.826814226059131E-4]:1.563415389522E-1,(98[&rate=5.826814226059131E-4]:6.077688747378E-1,(96[&rate=5.826814226059131E-4]:4.783860921147E-1,99[&rate=5.826814226059131E-4]:5.139052177976E-1)[&rate=5.826814226059131E-4]:1.157215804374E-1)[&rate=5.826814226059131E-4]:1.446046954613E-1)[&rate=5.826814226059131E-4]:2.982742263049E-1,((97[&rate=5.826814226059131E-4]:4.678333730942E-1,147[&rate=5.826814226059131E-4]:5.962486736407E-1)[&rate=5.826814226059131E-4]:1.02406002661E-3,(16[&rate=5.826814226059131E-4]:2.586991330078E0,((101[&rate=5.826814226059131E-4]:6.310804769193E-1,((((10[&rate=5.826814226059131E-4]:3.301811424862E-1,15[&rate=5.826814226059131E-4]:3.685373068696E-1)[&rate=5.826814226059131E-4]:3.351942131816E-1,(6[&rate=5.826814226059131E-4]:6.253520674616E-1,18[&rate=5.826814226059131E-4]:6.883657660918E-1)[&rate=5.826814226059131E-4]:2.358493204181E-2)[&rate=5.826814226059131E-4]:1.457229972742E-1,(3[&rate=5.826814226059131E-4]:6.886742491128E-1,(((((90[&rate=5.826814226059131E-4]:7.614662369442E-2,91[&rate=5.826814226059131E-4]:7.614662369442E-2)[&rate=5.826814226059131E-4]:3.583097156514E-2,92[&rate=5.826814226059131E-4]:1.119775952596E-1)[&rate=5.826814226059131E-4]:8.296366821935E-2,(84[&rate=5.826814226059131E-4]:2.032841311852E-2,93[&rate=5.826814226059131E-4]:3.402704325553E-2)[&rate=5.826814226059131E-4]:1.609142202234E-1)[&rate=5.826814226059131E-4]:1.195080141668E-2,87[&rate=5.826814226059131E-4]:1.931934347586E-1)[&rate=5.826814226059131E-4]:1.014330237881E-1,((88[&rate=5.826814226059131E-4]:1.011314953658E-1,89[&rate=5.826814226059131E-4]:1.148301255028E-1)[&rate=5.826814226059131E-4]:1.1234069487E-1,((85[&rate=5.826814226059131E-4]:1.917689113745E-1,83[&rate=5.826814226059131E-4]:1.917689113745E-1)[&rate=5.826814226059131E-4]:3.687831584222E-3,86[&rate=5.826814226059131E-4]:1.954567429587E-1)[&rate=5.826814226059131E-4]:1.801544727705E-2)[&rate=5.826814226059131E-4]:8.11542683109E-2)[&rate=5.826814226059131E-4]:9.337738179633E-1)[&rate=5.826814226059131E-4]:5.393095314441E-2)[&rate=5.826814226059131E-4]:6.892108226824E-1,((((141[&rate=5.826814226059131E-4]:5.198949527447E-1,(144[&rate=5.826814226059131E-4]:3.636742741369E-1,145[&rate=5.826814226059131E-4]:3.691537261918E-1)[&rate=5.826814226059131E-4]:1.534809525804E-1)[&rate=5.826814226059131E-4]:1.756700097917E-1,142[&rate=5.826814226059131E-4]:6.983046885639E-1)[&rate=5.826814226059131E-4]:8.760615745374E-1,(((((13[&rate=5.826814226059131E-4]:3.345859691229E-1,19[&rate=5.826814226059131E-4]:3.729421335066E-1)[&rate=5.826814226059131E-4]:2.008216956822E-1,115[&rate=5.826814226059131E-4]:4.532158839833E-1)[&rate=5.826814226059131E-4]:1.010518433232E-1,((109[&rate=5.826814226059131E-4]:3.413470984246E-1,(114[&rate=5.826814226059131E-4]:1.298932207532E-1,112[&rate=5.826814226059131E-4]:2.120850015751E-1)[&rate=5.826814226059131E-4]:1.320018228769E-1)[&rate=5.826814226059131E-4]:1.16440645724E-1,(107[&rate=5.826814226059131E-4]:4.203839650399E-1,108[&rate=5.826814226059131E-4]:4.176442390125E-1)[&rate=5.826814226059131E-4]:1.822569691704E-2)[&rate=5.826814226059131E-4]:1.759320379524E-1)[&rate=5.826814226059131E-4]:3.504102440602E-1,((148[&rate=5.826814226059131E-4]:3.030783244923E-1,143[&rate=5.826814226059131E-4]:3.00338598465E-1)[&rate=5.826814226059131E-4]:3.891329491239E-1,(116[&rate=5.826814226059131E-4]:5.510328670435E-1,(111[&rate=5.826814226059131E-4]:3.378584004905E-1,(139[&rate=5.826814226059131E-4]:4.556601016483E-1,(104[&rate=5.826814226059131E-4]:2.276250861284E-1,106[&rate=5.826814226059131E-4]:2.276250861284E-1)[&rate=5.826814226059131E-4]:3.625419360224E-2)[&rate=5.826814226059131E-4]:5.754076459553E-2)[&rate=5.826814226059131E-4]:2.898867953202E-1)[&rate=5.826814226059131E-4]:1.02822242189E-1)[&rate=5.826814226059131E-4]:2.508228621342E-1)[&rate=5.826814226059131E-4]:2.3314647354E-1,((((30[&rate=5.826814226059131E-4]:4.102998514299E-1,4[&rate=5.826814226059131E-4]:2.376971117039E-1)[&rate=5.826814226059131E-4]:4.349751704494E-1,9[&rate=5.826814226059131E-4]:7.219873506465E-1)[&rate=5.826814226059131E-4]:2.866639531756E-2,((17[&rate=5.826814226059131E-4]:5.3927494557E-1,14[&rate=5.826814226059131E-4]:5.009187811863E-1)[&rate=5.826814226059131E-4]:1.920129267547E-1,117[&rate=5.826814226059131E-4]:6.956714339686E-1)[&rate=5.826814226059131E-4]:6.594121610507E-2)[&rate=5.826814226059131E-4]:2.903883004786E-2,(110[&rate=5.826814226059131E-4]:6.850749782213E-1,(113[&rate=5.826814226059131E-4]:3.964118098513E-1,105[&rate=5.826814226059131E-4]:3.690145495775E-1)[&rate=5.826814226059131E-4]:2.941426204247E-1)[&rate=5.826814226059131E-4]:9.735732381796E-2)[&rate=5.826814226059131E-4]:4.321044716347E-1)[&rate=5.826814226059131E-4]:1.817472976464E-1)[&rate=5.826814226059131E-4]:5.260299258111E-2,(102[&rate=5.826814226059131E-4]:4.780118817591E-2,(((((25[&rate=5.826814226059131E-4]:2.095841206276E-1,20[&rate=5.826814226059131E-4]:1.904060384359E-1)[&rate=5.826814226059131E-4]:3.460152850126E-1,140[&rate=5.826814226059131E-4]:4.405309124897E-1)[&rate=5.826814226059131E-4]:3.688941562792E-2,11[&rate=5.826814226059131E-4]:4.965984103093E-1)[&rate=5.826814226059131E-4]:2.90780642852E-1,23[&rate=5.826814226059131E-4]:8.723105600106E-1)[&rate=5.826814226059131E-4]:2.645800103471E-1,((1[&rate=5.826814226059131E-4]:5.40568313523E-2,(28[&rate=5.826814226059131E-4]:7.89058576056E-1,21[&rate=5.826814226059131E-4]:7.644010418095E-1)[&rate=5.826814226059131E-4]:5.129962515928E-2)[&rate=5.826814226059131E-4]:1.701914926095E-1,24[&rate=5.826814226059131E-4]:1.00507024177E0)[&rate=5.826814226059131E-4]:1.427792326973E-1)[&rate=5.826814226059131E-4]:6.159554932494E-2)[&rate=5.826814226059131E-4]:3.325927250407E-1)[&rate=5.826814226059131E-4]:5.416183775034E-2)[&rate=5.826814226059131E-4]:2.020041780073E-1)[&rate=5.826814226059131E-4]:8.157117521333E-1,146[&rate=5.826814226059131E-4]:5.938466492938E-1)[&rate=5.826814226059131E-4]:2.787033390229E-2)[&rate=5.826814226059131E-4]:3.839728052584E-2)[&rate=5.826814226059131E-4]:3.823368114706E-1)[&rate=5.826814226059131E-4]:1.575803133904E-2)[&rate=5.826814226059131E-4]:6.071832147308E-2)[&rate=5.826814226059131E-4]:8.428956006102E-2,38[&rate=5.826814226059131E-4]:1.014692397902E0)[&rate=5.826814226059131E-4]:4.583934473508E-1,(((45[&rate=5.826814226059131E-4]:7.811029751925E-1,((((44[&rate=5.826814226059131E-4]:3.903957452952E-2,47[&rate=5.826814226059131E-4]:4.450405540377E-2)[&rate=5.826814226059131E-4]:4.361967193144E-1,(49[&rate=5.826814226059131E-4]:3.914731236261E-1,50[&rate=5.826814226059131E-4]:3.914731236261E-1)[&rate=5.826814226059131E-4]:5.644076584628E-2)[&rate=5.826814226059131E-4]:1.026758398476E-1,51[&rate=5.826814226059131E-4]:5.560542101943E-1)[&rate=5.826814226059131E-4]:3.848969868516E-2,((46[&rate=5.826814226059131E-4]:4.919277591697E-1,(41[&rate=5.826814226059131E-4]:1.173617009683E-1,(48[&rate=5.826814226059131E-4]:1.439637307655E-1,42[&rate=5.826814226059131E-4]:1.057123646453E-1)[&rate=5.826814226059131E-4]:1.711381719728E-2)[&rate=5.826814226059131E-4]:3.199212494584E-1)[&rate=5.826814226059131E-4]:6.807931091322E-2,43[&rate=5.826814226059131E-4]:5.60007070083E-1)[&rate=5.826814226059131E-4]:6.185924316797E-2)[&rate=5.826814226059131E-4]:1.67433383253E-1)[&rate=5.826814226059131E-4]:2.433926411797E-1,(((65[&rate=5.826814226059131E-4]:2.949406239393E-1,(62[&rate=5.826814226059131E-4]:2.502596211226E-1,(64[&rate=5.826814226059131E-4]:1.561660231451E-1,60[&rate=5.826814226059131E-4]:5.481091638424E-3)[&rate=5.826814226059131E-4]:5.299770756638E-2)[&rate=5.826814226059131E-4]:2.364618247345E-1)[&rate=5.826814226059131E-4]:1.32537589351E-1,(61[&rate=5.826814226059131E-4]:8.893871784852E-2,63[&rate=5.826814226059131E-4]:4.784282743748E-2)[&rate=5.826814226059131E-4]:5.303203173595E-1)[&rate=5.826814226059131E-4]:1.02673376354E0,(128[&rate=5.826814226059131E-4]:1.40576834622E0,(((131[&rate=5.826814226059131E-4]:3.672137905636E-1,(130[&rate=5.826814226059131E-4]:1.55413427591E-1,(129[&rate=5.826814226059131E-4]:1.248196540258E-1,132[&rate=5.826814226059131E-4]:1.275593800532E-1)[&rate=5.826814226059131E-4]:3.059377356517E-2)[&rate=5.826814226059131E-4]:2.090606369452E-1)[&rate=5.826814226059131E-4]:4.524127179014E-1,69[&rate=5.826814226059131E-4]:9.648319879172E-1)[&rate=5.826814226059131E-4]:3.744301493697E-2,118[&rate=5.826814226059131E-4]:9.913160987445E-1)[&rate=5.826814226059131E-4]:5.541782748728E-1)[&rate=5.826814226059131E-4]:1.004984251312E-1)[&rate=5.826814226059131E-4]:2.916250573124E-1)[&rate=5.826814226059131E-4]:4.307786661371E-2,((36[&rate=5.826814226059131E-4]:7.604254551049E-2,(127[&rate=5.826814226059131E-4]:1.603653987384E0,121[&rate=5.826814226059131E-4]:1.162558096973E0)[&rate=5.826814226059131E-4]:9.929365033315E-1)[&rate=5.826814226059131E-4]:2.394469772132E-1,35[&rate=5.826814226059131E-4]:2.689141802579E-1)[&rate=5.826814226059131E-4]:4.328839173166E-2)[&rate=5.826814226059131E-4]:5.585178267475E-1)[&rate=5.826814226059131E-4]:1.614150693295E-2)[&rate=5.826814226059131E-4]:2.146712335521E-3)[&rate=5.826814226059131E-4]:1.694278920723E-1,(33[&rate=5.826814226059131E-4]:1.881383234853E-2,(((((((134[&rate=5.826814226059131E-4]:4.476151877104E-1,(137[&rate=5.826814226059131E-4]:2.991743222073E-1,133[&rate=5.826814226059131E-4]:2.580784317962E-1)[&rate=5.826814226059131E-4]:2.196737422153E-1)[&rate=5.826814226059131E-4]:8.730310312327E-1,(103[&rate=5.826814226059131E-4]:6.680089977002E-1,(29[&rate=5.826814226059131E-4]:7.433921380825E-1,(5[&rate=5.826814226059131E-4]:3.906713269827E-1,12[&rate=5.826814226059131E-4]:4.290274913662E-1)[&rate=5.826814226059131E-4]:2.075153316478E-1)[&rate=5.826814226059131E-4]:1.574935719465E-1)[&rate=5.826814226059131E-4]:1.573185166448E0)[&rate=5.826814226059131E-4]:1.292064329697E-1,52[&rate=5.826814226059131E-4]:7.061068625571E-1)[&rate=5.826814226059131E-4]:5.221232355831E-2,(53[&rate=5.826814226059131E-4]:6.86562194918E-1,(((80[&rate=5.826814226059131E-4]:5.907395773505E-2,81[&rate=5.826814226059131E-4]:5.907395773505E-2)[&rate=5.826814226059131E-4]:3.969345716771E-1,((77[&rate=5.826814226059131E-4]:2.830854948537E-1,(73[&rate=5.826814226059131E-4]:9.294615544052E-2,71[&rate=5.826814226059131E-4]:2.445300475568E-2)[&rate=5.826814226059131E-4]:1.956187914679E-1)[&rate=5.826814226059131E-4]:1.428042588775E-1,((82[&rate=5.826814226059131E-4]:1.091798129483E-1,(78[&rate=5.826814226059131E-4]:3.180678008055E-2,72[&rate=5.826814226059131E-4]:9.888971861231E-3)[&rate=5.826814226059131E-4]:6.915385478565E-2)[&rate=5.826814226059131E-4]:2.818002850715E-2,79[&rate=5.826814226059131E-4]:1.291406633733E-1)[&rate=5.826814226059131E-4]:2.611326520017E-1)[&rate=5.826814226059131E-4]:7.395439211934E-2)[&rate=5.826814226059131E-4]:2.2285685913E-1,(75[&rate=5.826814226059131E-4]:5.903633571316E-1,(70[&rate=5.826814226059131E-4]:4.074811623459E-1,(74[&rate=5.826814226059131E-4]:2.905322473977E-1,76[&rate=5.826814226059131E-4]:2.905322473977E-1)[&rate=5.826814226059131E-4]:1.553050793316E-1)[&rate=5.826814226059131E-4]:1.445260304022E-1)[&rate=5.826814226059131E-4]:1.378170999036E-1)[&rate=5.826814226059131E-4]:7.048447964949E-1)[&rate=5.826814226059131E-4]:6.356026988602E-2)[&rate=5.826814226059131E-4]:4.908480870278E-1,125[&rate=5.826814226059131E-4]:1.030588038171E0)[&rate=5.826814226059131E-4]:2.106855058918E-1,((((37[&rate=5.826814226059131E-4]:2.572967730428E-1,(54[&rate=5.826814226059131E-4]:1.619350652899E-1,57[&rate=5.826814226059131E-4]:2.029186718472E-1)[&rate=5.826814226059131E-4]:1.885897551248E-2)[&rate=5.826814226059131E-4]:1.389539050539E-1,((56[&rate=5.826814226059131E-4]:2.431002487969E-1,55[&rate=5.826814226059131E-4]:2.431002487969E-1)[&rate=5.826814226059131E-4]:3.409314758654E-2,58[&rate=5.826814226059131E-4]:3.045158007552E-1)[&rate=5.826814226059131E-4]:7.260919428139E-2)[&rate=5.826814226059131E-4]:5.797017429398E-2,59[&rate=5.826814226059131E-4]:4.159694862705E-1)[&rate=5.826814226059131E-4]:4.424977605228E-1,68[&rate=5.826814226059131E-4]:8.092869189243E-1)[&rate=5.826814226059131E-4]:2.653199584714E-1)[&rate=5.826814226059131E-4]:3.701219208671E-1,((((120[&rate=5.826814226059131E-4]:1.32207310607E0,((138[&rate=5.826814226059131E-4]:1.827806564441E-1,136[&rate=5.826814226059131E-4]:5.127380712887E-2)[&rate=5.826814226059131E-4]:4.443505754934E-1,135[&rate=5.826814226059131E-4]:4.271312319375E-1)[&rate=5.826814226059131E-4]:6.428870796116E-1)[&rate=5.826814226059131E-4]:2.307586825902E-1,(126[&rate=5.826814226059131E-4]:7.518035481889E-1,119[&rate=5.826814226059131E-4]:1.537506070833E0)[&rate=5.826814226059131E-4]:1.11216128786E-1)[&rate=5.826814226059131E-4]:6.814799759551E-1,(67[&rate=5.826814226059131E-4]:2.447778080807E-1,((123[&rate=5.826814226059131E-4]:1.579758087706E-1,124[&rate=5.826814226059131E-4]:1.552435683335E-1)[&rate=5.826814226059131E-4]:1.212355302677E-1,122[&rate=5.826814226059131E-4]:2.792113390383E-1)[&rate=5.826814226059131E-4]:4.66839019383E-1)[&rate=5.826814226059131E-4]:5.254765516431E-2)[&rate=5.826814226059131E-4]:2.435535882722E-2,66[&rate=5.826814226059131E-4]:3.216808220722E-1)[&rate=5.826814226059131E-4]:5.753273384183E-1)[&rate=5.826814226059131E-4]:1.257726652529E-3)[&rate=5.826814226059131E-4]:1.601706229349E-1);
tree STATE_74790000 [&joint=-20944.428965601568,lnP=-20944.428965601568] = [&R] (32[&rate=6.60930600079803E-4]:1.906886397975E-4,((((((66[&rate=6.60930600079803E-4]:2.525715075045E-1,((67[&rate=6.60930600079803E-4]:1.343376529787E-1,((124[&rate=6.60930600079803E-4]:2.262950884192E-1,123[&rate=6.60930600079803E-4]:2.290273288563E-1)[&rate=6.60930600079803E-4]:1.426267867779E-1,122[&rate=6.60930600079803E-4]:3.716541156342E-1)[&rate=6.60930600079803E-4]:2.639560876851E-1)[&rate=6.60930600079803E-4]:1.46692318325E-2,((119[&rate=6.60930600079803E-4]:1.740145606935E0,((138[&rate=6.60930600079803E-4]:2.999477208949E-1,136[&rate=6.60930600079803E-4]:1.684408715797E-1)[&rate=6.60930600079803E-4]:3.056725395511E-1,135[&rate=6.60930600079803E-4]:4.056202604459E-1)[&rate=6.60930600079803E-4]:9.865801410099E-1)[&rate=6.60930600079803E-4]:2.637529389197E-2,120[&rate=6.60930600079803E-4]:1.670630489868E0)[&rate=6.60930600079803E-4]:4.153626963127E-1)[&rate=6.60930600079803E-4]:1.035646226934E-1)[&rate=6.60930600079803E-4]:3.288934810451E-2,126[&rate=6.60930600079803E-4]:1.532635045294E0)[&rate=6.60930600079803E-4]:1.560321012873E-1,(((((((((22[&rate=6.60930600079803E-4]:3.05820051201E-1,27[&rate=6.60930600079803E-4]:3.222584073653E-1)[&rate=6.60930600079803E-4]:3.995935118492E-1,(26[&rate=6.60930600079803E-4]:6.204139104743E-1,(7[&rate=6.60930600079803E-4]:2.682333367456E-1,8[&rate=6.60930600079803E-4]:2.682333367456E-1)[&rate=6.60930600079803E-4]:2.453312586602E-1)[&rate=6.60930600079803E-4]:9.595855668547E-2)[&rate=6.60930600079803E-4]:7.287687327508E-2,(31[&rate=6.60930600079803E-4]:6.573572830488E-1,2[&rate=6.60930600079803E-4]:4.299600227747E-1)[&rate=6.60930600079803E-4]:1.757276738245E-1)[&rate=6.60930600079803E-4]:1.799421571242E0,(101[&rate=6.60930600079803E-4]:9.208392262395E-1,(((3[&rate=6.60930600079803E-4]:4.554430857524E-1,(((((90[&rate=6.60930600079803E-4]:2.644475471206E-2,91[&rate=6.60930600079803E-4]:2.644475471206E-2)[&rate=6.60930600079803E-4]:6.841920724193E-2,92[&rate=6.60930600079803E-4]:9.486396195399E-2)[&rate=6.60930600079803E-4]:8.998431486939E-2,(85[&rate=6.60930600079803E-4]:1.092687021296E-1,(84[&rate=6.60930600079803E-4]:7.935359439802E-2,93[&rate=6.60930600079803E-4]:9.305222453503E-2)[&rate=6.60930600079803E-4]:2.991510773156E-2)[&rate=6.60930600079803E-4]:6.188094455679E-2)[&rate=6.60930600079803E-4]:3.575882878848E-2,87[&rate=6.60930600079803E-4]:2.069084754749E-1)[&rate=6.60930600079803E-4]:1.001064204948E-1,((86[&rate=6.60930600079803E-4]:1.222143108953E-1,83[&rate=6.60930600079803E-4]:1.222143108953E-1)[&rate=6.60930600079803E-4]:1.03768533121E-1,(88[&rate=6.60930600079803E-4]:7.556037679269E-2,89[&rate=6.60930600079803E-4]:8.925900692971E-2)[&rate=6.60930600079803E-4]:1.504224672237E-1)[&rate=6.60930600079803E-4]:8.10320519533E-2)[&rate=6.60930600079803E-4]:6.881542171799E-1)[&rate=6.60930600079803E-4]:1.358804242981E-1,((18[&rate=6.60930600079803E-4]:5.278995071837E-1,6[&rate=6.60930600079803E-4]:4.648858085535E-1)[&rate=6.60930600079803E-4]:5.538103933917E-2,(10[&rate=6.60930600079803E-4]:1.323556383985E-1,15[&rate=6.60930600079803E-4]:1.707118027819E-1)[&rate=6.60930600079803E-4]:4.043495656586E-1)[&rate=6.60930600079803E-4]:1.231114566783E-1)[&rate=6.60930600079803E-4]:7.875121019756E-1,(((24[&rate=6.60930600079803E-4]:1.015944074858E0,(1[&rate=6.60930600079803E-4]:4.74812649515E-2,(21[&rate=6.60930600079803E-4]:7.348202183177E-1,28[&rate=6.60930600079803E-4]:7.594777525641E-1)[&rate=6.60930600079803E-4]:7.430488225032E-2)[&rate=6.60930600079803E-4]:1.876408920983E-1)[&rate=6.60930600079803E-4]:2.568724616768E-1,(102[&rate=6.60930600079803E-4]:9.080787140136E-2,((23[&rate=6.60930600079803E-4]:6.8283700502E-1,(25[&rate=6.60930600079803E-4]:5.532639580116E-1,20[&rate=6.60930600079803E-4]:5.340858758198E-1)[&rate=6.60930600079803E-4]:1.405319511181E-1)[&rate=6.60930600079803E-4]:1.91695942067E-1,(140[&rate=6.60930600079803E-4]:6.502509129912E-1,11[&rate=6.60930600079803E-4]:6.694289951829E-1)[&rate=6.60930600079803E-4]:1.201724450549E-1)[&rate=6.60930600079803E-4]:3.669598558211E-1)[&rate=6.60930600079803E-4]:2.036482951717E-2)[&rate=6.60930600079803E-4]:1.782481740164E-1,((142[&rate=6.60930600079803E-4]:5.130314466369E-1,(145[&rate=6.60930600079803E-4]:9.862846706452E-2,(144[&rate=6.60930600079803E-4]:6.527091773944E-2,141[&rate=6.60930600079803E-4]:6.80106437668E-2)[&rate=6.60930600079803E-4]:2.787809727013E-2)[&rate=6.60930600079803E-4]:4.144029795724E-1)[&rate=6.60930600079803E-4]:6.231807772772E-1,((((115[&rate=6.60930600079803E-4]:5.117188817906E-1,(13[&rate=6.60930600079803E-4]:2.830558994047E-1,19[&rate=6.60930600079803E-4]:3.214120637883E-1)[&rate=6.60930600079803E-4]:3.108547632078E-1)[&rate=6.60930600079803E-4]:5.125952088465E-2,(108[&rate=6.60930600079803E-4]:5.539281011634E-1,((109[&rate=6.60930600079803E-4]:2.968750657574E-1,107[&rate=6.60930600079803E-4]:2.776969835656E-1)[&rate=6.60930600079803E-4]:1.947554477449E-1,(112[&rate=6.60930600079803E-4]:2.846110245097E-1,114[&rate=6.60930600079803E-4]:2.024192436879E-1)[&rate=6.60930600079803E-4]:2.097592150199E-1)[&rate=6.60930600079803E-4]:8.421539588018E-2)[&rate=6.60930600079803E-4]:6.658454808731E-2)[&rate=6.60930600079803E-4]:4.482204870684E-2,(116[&rate=6.60930600079803E-4]:4.955637608908E-1,((148[&rate=6.60930600079803E-4]:2.981038684564E-1,143[&rate=6.60930600079803E-4]:2.95364142429E-1)[&rate=6.60930600079803E-4]:2.286767912255E-1,(139[&rate=6.60930600079803E-4]:7.167221579868E-1,((106[&rate=6.60930600079803E-4]:9.297074458284E-3,111[&rate=6.60930600079803E-4]:2.573543062266E-2)[&rate=6.60930600079803E-4]:1.608587530432E-1,104[&rate=6.60930600079803E-4]:1.701558275015E-1)[&rate=6.60930600079803E-4]:3.547855085675E-1)[&rate=6.60930600079803E-4]:2.375713183191E-2)[&rate=6.60930600079803E-4]:7.139265592657E-3)[&rate=6.60930600079803E-4]:1.122366904913E-1)[&rate=6.60930600079803E-4]:1.823722464021E-1,(((9[&rate=6.60930600079803E-4]:5.296911791053E-1,(30[&rate=6.60930600079803E-4]:3.467920816537E-1,4[&rate=6.60930600079803E-4]:1.741893419277E-1)[&rate=6.60930600079803E-4]:3.061867686845E-1)[&rate=6.60930600079803E-4]:4.893281009546E-2,(17[&rate=6.60930600079803E-4]:2.862980590264E-1,14[&rate=6.60930600079803E-4]:2.479418946427E-1)[&rate=6.60930600079803E-4]:3.389012726401E-1)[&rate=6.60930600079803E-4]:4.772494122318E-2,(((113[&rate=6.60930600079803E-4]:2.708860248226E-1,110[&rate=6.60930600079803E-4]:2.654065727678E-1)[&rate=6.60930600079803E-4]:1.827152777125E-1,105[&rate=6.60930600079803E-4]:4.262040422613E-1)[&rate=6.60930600079803E-4]:5.589358296623E-2,117[&rate=6.60930600079803E-4]:5.122346115289E-1)[&rate=6.60930600079803E-4]:1.250732230047E-1)[&rate=6.60930600079803E-4]:2.377963701001E-1)[&rate=6.60930600079803E-4]:9.124500558176E-2)[&rate=6.60930600079803E-4]:3.997839934866E-1)[&rate=6.60930600079803E-4]:9.21544631185E-2)[&rate=6.60930600079803E-4]:5.44743340241E-1)[&rate=6.60930600079803E-4]:5.007083977663E-1)[&rate=6.60930600079803E-4]:7.968522032943E-2,147[&rate=6.60930600079803E-4]:5.854457345218E-1)[&rate=6.60930600079803E-4]:2.335611909064E-2,(((97[&rate=6.60930600079803E-4]:3.145520654226E-1,(16[&rate=6.60930600079803E-4]:2.447084226581E0,39[&rate=6.60930600079803E-4]:3.615913004638E-1)[&rate=6.60930600079803E-4]:2.3999016325E-2)[&rate=6.60930600079803E-4]:1.066748657605E-1,40[&rate=6.60930600079803E-4]:4.922651825493E-1)[&rate=6.60930600079803E-4]:3.316786021884E-2,146[&rate=6.60930600079803E-4]:6.45651622003E-1)[&rate=6.60930600079803E-4]:2.599176166402E-2)[&rate=6.60930600079803E-4]:1.881851167732E-1,((95[&rate=6.60930600079803E-4]:6.753266449416E-1,(94[&rate=6.60930600079803E-4]:2.620034350149E-1,100[&rate=6.60930600079803E-4]:2.620034350149E-1)[&rate=6.60930600079803E-4]:3.286237563747E-1)[&rate=6.60930600079803E-4]:1.067519447445E-1,((96[&rate=6.60930600079803E-4]:5.468500694771E-1,99[&rate=6.60930600079803E-4]:5.8236919516E-1)[&rate=6.60930600079803E-4]:1.144952710443E-1,98[&rate=6.60930600079803E-4]:6.75006542707E-1)[&rate=6.60930600079803E-4]:9.614308523039E-2)[&rate=6.60930600079803E-4]:9.687559381419E-2)[&rate=6.60930600079803E-4]:1.074886716723E-1,38[&rate=6.60930600079803E-4]:7.787925819485E-1)[&rate=6.60930600079803E-4]:1.923045576538E-1,(((((62[&rate=6.60930600079803E-4]:3.600667210981E-1,((64[&rate=6.60930600079803E-4]:1.589773780437E-1,60[&rate=6.60930600079803E-4]:8.292446536984E-3)[&rate=6.60930600079803E-4]:3.556187864422E-2,65[&rate=6.60930600079803E-4]:4.38543251812E-2)[&rate=6.60930600079803E-4]:1.244315739991E-1)[&rate=6.60930600079803E-4]:2.055152272353E-1,(61[&rate=6.60930600079803E-4]:1.124722262694E-1,63[&rate=6.60930600079803E-4]:7.137633585833E-2)[&rate=6.60930600079803E-4]:4.53109722064E-1)[&rate=6.60930600079803E-4]:9.798642167643E-1,(((((131[&rate=6.60930600079803E-4]:8.048667447135E-2,130[&rate=6.60930600079803E-4]:7.7746948444E-2)[&rate=6.60930600079803E-4]:2.463300481375E-1,(132[&rate=6.60930600079803E-4]:1.126396322184E-1,129[&rate=6.60930600079803E-4]:1.098999061911E-1)[&rate=6.60930600079803E-4]:2.141770903905E-1)[&rate=6.60930600079803E-4]:8.804585388265E-2,69[&rate=6.60930600079803E-4]:5.600680559438E-1)[&rate=6.60930600079803E-4]:3.834107496242E-2,118[&rate=6.60930600079803E-4]:5.874502267965E-1)[&rate=6.60930600079803E-4]:6.501472878908E-1,128[&rate=6.60930600079803E-4]:1.09787148729E0)[&rate=6.60930600079803E-4]:3.078486504104E-1)[&rate=6.60930600079803E-4]:2.852919841956E-1,((((49[&rate=6.60930600079803E-4]:4.8947329441E-1,50[&rate=6.60930600079803E-4]:4.8947329441E-1)[&rate=6.60930600079803E-4]:5.120825634264E-2,(47[&rate=6.60930600079803E-4]:1.205527271671E-1,44[&rate=6.60930600079803E-4]:1.150882462928E-1)[&rate=6.60930600079803E-4]:4.529157088313E-1)[&rate=6.60930600079803E-4]:3.580689022975E-2,(51[&rate=6.60930600079803E-4]:5.729194886918E-1,(46[&rate=6.60930600079803E-4]:4.5824374233E-1,(((41[&rate=6.60930600079803E-4]:1.156323235477E-1,42[&rate=6.60930600079803E-4]:1.21096804422E-1)[&rate=6.60930600079803E-4]:1.876628378954E-2,48[&rate=6.60930600079803E-4]:1.781144543317E-1)[&rate=6.60930600079803E-4]:1.601378047965E-1,43[&rate=6.60930600079803E-4]:3.491812208768E-1)[&rate=6.60930600079803E-4]:1.090625214532E-1)[&rate=6.60930600079803E-4]:1.419981507333E-1)[&rate=6.60930600079803E-4]:9.033433164812E-3)[&rate=6.60930600079803E-4]:5.409569503905E-2,45[&rate=6.60930600079803E-4]:6.551742999558E-1)[&rate=6.60930600079803E-4]:2.624416096489E-1)[&rate=6.60930600079803E-4]:8.224854802272E-2,(36[&rate=6.60930600079803E-4]:2.719783756026E-1,(35[&rate=6.60930600079803E-4]:2.010854008947E-2,(127[&rate=6.60930600079803E-4]:2.25091450399E0,121[&rate=6.60930600079803E-4]:1.809818613579E0)[&rate=6.60930600079803E-4]:3.363173237705E-1)[&rate=6.60930600079803E-4]:2.052944930474E-1)[&rate=6.60930600079803E-4]:1.909051349422E-2)[&rate=6.60930600079803E-4]:1.242381464558E-1)[&rate=6.60930600079803E-4]:7.276126380953E-2)[&rate=6.60930600079803E-4]:1.332333601221E-2,(((53[&rate=6.60930600079803E-4]:6.763128971439E-1,((((103[&rate=6.60930600079803E-4]:4.660705234038E-1,(29[&rate=6.60930600079803E-4]:6.809966291974E-1,(5[&rate=6.60930600079803E-4]:4.085290033925E-2,12[&rate=6.60930600079803E-4]:7.920906472271E-2)[&rate=6.60930600079803E-4]:4.949382494062E-1)[&rate=6.60930600079803E-4]:1.795060653518E-2)[&rate=6.60930600079803E-4]:1.579942696728E0,52[&rate=6.60930600079803E-4]:3.817194855705E-1)[&rate=6.60930600079803E-4]:2.679904270807E-1,(((80[&rate=6.60930600079803E-4]:8.707147854375E-2,81[&rate=6.60930600079803E-4]:8.707147854375E-2)[&rate=6.60930600079803E-4]:3.299523165788E-1,((71[&rate=6.60930600079803E-4]:2.966970241386E-1,77[&rate=6.60930600079803E-4]:3.597107227687E-1)[&rate=6.60930600079803E-4]:5.889941163532E-2,((82[&rate=6.60930600079803E-4]:2.087409053751E-1,((78[&rate=6.60930600079803E-4]:5.188541743015E-2,72[&rate=6.60930600079803E-4]:2.996760921084E-2)[&rate=6.60930600079803E-4]:5.599423156533E-2,79[&rate=6.60930600079803E-4]:1.078796489955E-1)[&rate=6.60930600079803E-4]:9.264207829755E-2)[&rate=6.60930600079803E-4]:1.328162596595E-1,73[&rate=6.60930600079803E-4]:3.744338773634E-1)[&rate=6.60930600079803E-4]:4.965570909533E-2)[&rate=6.60930600079803E-4]:4.224927715694E-2)[&rate=6.60930600079803E-4]:2.459968022353E-1,(75[&rate=6.60930600079803E-4]:5.974047853806E-1,(74[&rate=6.60930600079803E-4]:5.103071546562E-1,(76[&rate=6.60930600079803E-4]:3.560673602794E-1,70[&rate=6.60930600079803E-4]:3.177111958959E-1)[&rate=6.60930600079803E-4]:1.542397943768E-1)[&rate=6.60930600079803E-4]:8.709763072435E-2)[&rate=6.60930600079803E-4]:1.149308804704E-1)[&rate=6.60930600079803E-4]:6.756405841008E-1)[&rate=6.60930600079803E-4]:6.351708835175E-4,(133[&rate=6.60930600079803E-4]:4.643662446778E-1,(134[&rate=6.60930600079803E-4]:3.005639998741E-1,137[&rate=6.60930600079803E-4]:3.717968765863E-1)[&rate=6.60930600079803E-4]:1.336652585026E-1)[&rate=6.60930600079803E-4]:9.598616145137E-1)[&rate=6.60930600079803E-4]:3.416453492066E-2)[&rate=6.60930600079803E-4]:3.553677827264E-1,125[&rate=6.60930600079803E-4]:8.21298166209E-1)[&rate=6.60930600079803E-4]:2.04729526653E-1,((59[&rate=6.60930600079803E-4]:3.480125573491E-1,((56[&rate=6.60930600079803E-4]:1.919935910082E-1,55[&rate=6.60930600079803E-4]:1.919935910082E-1)[&rate=6.60930600079803E-4]:1.133626542687E-1,((58[&rate=6.60930600079803E-4]:3.181558462108E-1,54[&rate=6.60930600079803E-4]:2.607787970305E-1)[&rate=6.60930600079803E-4]:9.629123437338E-4,(57[&rate=6.60930600079803E-4]:1.522552835946E-1,37[&rate=6.60930600079803E-4]:1.877744092777E-1)[&rate=6.60930600079803E-4]:1.504700323369E-1)[&rate=6.60930600079803E-4]:1.355989109414E-2)[&rate=6.60930600079803E-4]:3.445959076054E-2)[&rate=6.60930600079803E-4]:1.933219641407E-1,68[&rate=6.60930600079803E-4]:4.921541936209E-1)[&rate=6.60930600079803E-4]:3.672068325744E-1)[&rate=6.60930600079803E-4]:1.431759044856E-1)[&rate=6.60930600079803E-4]:4.082359651762E-1,34[&rate=6.60930600079803E-4]:3.855945469766E-5)[&rate=6.60930600079803E-4]:1.91202719169E-2,33[&rate=6.60930600079803E-4]:2.720475207227E-3)[&rate=6.60930600079803E-4]:2.949665487285E-3);
tree STATE_74880000 [&joint=-20974.800965169627,lnP=-20974.800965169627] = [&R] ((34[&rate=5.270821311050405E-4]:4.963966162247E-2,(((40[&rate=5.270821311050405E-4]:8.047848502625E-1,((97[&rate=5.270821311050405E-4]:6.482298780219E-1,(96[&rate=5.270821311050405E-4]:6.65040833627E-1,99[&rate=5.270821311050405E-4]:7.005599593099E-1)[&rate=5.270821311050405E-4]:1.689813941218E-1)[&rate=5.270821311050405E-4]:3.352314944884E-2,(((146[&rate=5.270821311050405E-4]:7.203304440575E-1,147[&rate=5.270821311050405E-4]:6.574889140029E-1)[&rate=5.270821311050405E-4]:2.944655768139E-2,((101[&rate=5.270821311050405E-4]:1.363200432411E0,(((18[&rate=5.270821311050405E-4]:4.168861038783E-1,3[&rate=5.270821311050405E-4]:3.018176107277E-1)[&rate=5.270821311050405E-4]:3.598484872442E-1,(6[&rate=5.270821311050405E-4]:5.360426065145E-1,(10[&rate=5.270821311050405E-4]:3.130750558535E-1,15[&rate=5.270821311050405E-4]:3.51431220237E-1)[&rate=5.270821311050405E-4]:2.394059068253E-1)[&rate=5.270821311050405E-4]:1.776782859779E-1)[&rate=5.270821311050405E-4]:1.114216126789E0,((((86[&rate=5.270821311050405E-4]:7.035258667641E-2,83[&rate=5.270821311050405E-4]:7.035258667641E-2)[&rate=5.270821311050405E-4]:2.639989990212E-1,(88[&rate=5.270821311050405E-4]:2.273959275899E-1,89[&rate=5.270821311050405E-4]:2.410945577269E-1)[&rate=5.270821311050405E-4]:1.069556581077E-1)[&rate=5.270821311050405E-4]:1.525013539224E-1,(((90[&rate=5.270821311050405E-4]:2.547607599818E-2,91[&rate=5.270821311050405E-4]:2.547607599818E-2)[&rate=5.270821311050405E-4]:5.85136115407E-2,92[&rate=5.270821311050405E-4]:8.398968753888E-2)[&rate=5.270821311050405E-4]:2.325421480082E-1,(87[&rate=5.270821311050405E-4]:2.330389015549E-1,(93[&rate=5.270821311050405E-4]:1.149858773892E-1,(84[&rate=5.270821311050405E-4]:5.94159851327E-2,85[&rate=5.270821311050405E-4]:5.94159851327E-2)[&rate=5.270821311050405E-4]:4.187126211946E-2)[&rate=5.270821311050405E-4]:1.317516543027E-1)[&rate=5.270821311050405E-4]:6.979430385517E-2)[&rate=5.270821311050405E-4]:1.8401973421E-1)[&rate=5.270821311050405E-4]:1.820040563121E0,(((142[&rate=5.270821311050405E-4]:5.990335124955E-1,(144[&rate=5.270821311050405E-4]:1.948643615766E-1,(141[&rate=5.270821311050405E-4]:7.958822788373E-2,145[&rate=5.270821311050405E-4]:8.232795391132E-2)[&rate=5.270821311050405E-4]:1.180158597203E-1)[&rate=5.270821311050405E-4]:3.98689698864E-1)[&rate=5.270821311050405E-4]:7.925486624915E-1,((((((111[&rate=5.270821311050405E-4]:3.527268353896E-1,106[&rate=5.270821311050405E-4]:3.362884792252E-1)[&rate=5.270821311050405E-4]:4.322439269547E-2,139[&rate=5.270821311050405E-4]:5.712936938384E-1)[&rate=5.270821311050405E-4]:9.355176825685E-2,104[&rate=5.270821311050405E-4]:4.730646401775E-1)[&rate=5.270821311050405E-4]:1.676128919304E-1,(148[&rate=5.270821311050405E-4]:2.923069572964E-1,143[&rate=5.270821311050405E-4]:2.89567231269E-1)[&rate=5.270821311050405E-4]:3.264527665924E-1)[&rate=5.270821311050405E-4]:2.559533306156E-1,(((19[&rate=5.270821311050405E-4]:6.134654458299E-1,(116[&rate=5.270821311050405E-4]:4.03984102453E-1,13[&rate=5.270821311050405E-4]:4.861758832748E-1)[&rate=5.270821311050405E-4]:8.893339817136E-2)[&rate=5.270821311050405E-4]:1.334375321875E-1,115[&rate=5.270821311050405E-4]:6.263550328119E-1)[&rate=5.270821311050405E-4]:3.513289641161E-2,(((107[&rate=5.270821311050405E-4]:3.85786072088E-1,(112[&rate=5.270821311050405E-4]:3.488522114084E-1,114[&rate=5.270821311050405E-4]:2.666604305865E-1)[&rate=5.270821311050405E-4]:5.885166889871E-2)[&rate=5.270821311050405E-4]:8.585711953353E-2,109[&rate=5.270821311050405E-4]:4.908212738132E-1)[&rate=5.270821311050405E-4]:1.691718083014E-1,108[&rate=5.270821311050405E-4]:6.380752738955E-1)[&rate=5.270821311050405E-4]:8.094690190334E-2)[&rate=5.270821311050405E-4]:1.748689608972E-1)[&rate=5.270821311050405E-4]:6.939407822262E-2,((17[&rate=5.270821311050405E-4]:5.14316943635E-1,14[&rate=5.270821311050405E-4]:4.759607792513E-1)[&rate=5.270821311050405E-4]:3.57714744858E-1,((113[&rate=5.270821311050405E-4]:5.708429963902E-1,(((30[&rate=5.270821311050405E-4]:2.50469835436E-1,4[&rate=5.270821311050405E-4]:7.786709571003E-2)[&rate=5.270821311050405E-4]:3.355955185025E-1,117[&rate=5.270821311050405E-4]:4.737365868153E-1)[&rate=5.270821311050405E-4]:4.969423582094E-2,9[&rate=5.270821311050405E-4]:5.124719185266E-1)[&rate=5.270821311050405E-4]:5.015189978159E-2)[&rate=5.270821311050405E-4]:9.416315462822E-2,(110[&rate=5.270821311050405E-4]:3.9327814892E-1,105[&rate=5.270821311050405E-4]:3.713603407009E-1)[&rate=5.270821311050405E-4]:2.662485500437E-1)[&rate=5.270821311050405E-4]:1.686693730908E-1)[&rate=5.270821311050405E-4]:1.542672250559E-1)[&rate=5.270821311050405E-4]:2.310366860956E-1)[&rate=5.270821311050405E-4]:2.134983774199E-1,(((11[&rate=5.270821311050405E-4]:5.312878829591E-1,140[&rate=5.270821311050405E-4]:5.121098007674E-1)[&rate=5.270821311050405E-4]:1.278905691362E-1,((25[&rate=5.270821311050405E-4]:4.305736312929E-1,20[&rate=5.270821311050405E-4]:4.113955491011E-1)[&rate=5.270821311050405E-4]:7.750739261158E-2,23[&rate=5.270821311050405E-4]:4.971221197948E-1)[&rate=5.270821311050405E-4]:2.469878391497E-1)[&rate=5.270821311050405E-4]:6.636521949937E-1,((((21[&rate=5.270821311050405E-4]:6.332427352664E-1,28[&rate=5.270821311050405E-4]:6.579002695128E-1)[&rate=5.270821311050405E-4]:1.829484799045E-1,1[&rate=5.270821311050405E-4]:5.454737955442E-2)[&rate=5.270821311050405E-4]:1.06369777368E-1,24[&rate=5.270821311050405E-4]:9.417390747307E-1)[&rate=5.270821311050405E-4]:3.348461060342E-1,102[&rate=5.270821311050405E-4]:1.149413451485E-1)[&rate=5.270821311050405E-4]:1.421358772831E-1)[&rate=5.270821311050405E-4]:1.014279875096E-1)[&rate=5.270821311050405E-4]:4.114019914296E-1)[&rate=5.270821311050405E-4]:8.714749417964E-3)[&rate=5.270821311050405E-4]:5.900579336775E-1)[&rate=5.270821311050405E-4]:2.37583105539E-1,(((31[&rate=5.270821311050405E-4]:7.548919634976E-1,((7[&rate=5.270821311050405E-4]:2.894980673605E-1,8[&rate=5.270821311050405E-4]:2.894980673605E-1)[&rate=5.270821311050405E-4]:1.573735981013E-1,26[&rate=5.270821311050405E-4]:5.537209805304E-1)[&rate=5.270821311050405E-4]:1.573353665289E-1)[&rate=5.270821311050405E-4]:1.237651852197E-3,(22[&rate=5.270821311050405E-4]:4.157558462772E-1,27[&rate=5.270821311050405E-4]:4.321942024416E-1)[&rate=5.270821311050405E-4]:2.855792485246E-1)[&rate=5.270821311050405E-4]:2.489646541222E-1,2[&rate=5.270821311050405E-4]:7.776970091979E-1)[&rate=5.270821311050405E-4]:1.806648172588E0)[&rate=5.270821311050405E-4]:1.939043547413E-3)[&rate=5.270821311050405E-4]:9.902427202657E-2,((39[&rate=5.270821311050405E-4]:6.965030347259E-1,(((94[&rate=5.270821311050405E-4]:2.594288774556E-1,100[&rate=5.270821311050405E-4]:2.594288774556E-1)[&rate=5.270821311050405E-4]:1.570297511626E-1,95[&rate=5.270821311050405E-4]:5.011580821702E-1)[&rate=5.270821311050405E-4]:1.408366688266E-1,98[&rate=5.270821311050405E-4]:6.310657892481E-1)[&rate=5.270821311050405E-4]:1.938525460241E-1)[&rate=5.270821311050405E-4]:2.186801125792E-2,16[&rate=5.270821311050405E-4]:2.803863972101E0)[&rate=5.270821311050405E-4]:1.021164854673E-2)[&rate=5.270821311050405E-4]:2.420858430639E-2)[&rate=5.270821311050405E-4]:5.199357142561E-2)[&rate=5.270821311050405E-4]:3.483181696427E-1,38[&rate=5.270821311050405E-4]:1.084797008976E0)[&rate=5.270821311050405E-4]:4.058234504855E-1,((127[&rate=5.270821311050405E-4]:2.721534408417E0,((35[&rate=5.270821311050405E-4]:1.641041091873E-4,121[&rate=5.270821311050405E-4]:2.126191501369E0)[&rate=5.270821311050405E-4]:1.633530515917E-2,36[&rate=5.270821311050405E-4]:6.307475173411E-2)[&rate=5.270821311050405E-4]:1.379117114775E-1)[&rate=5.270821311050405E-4]:1.13782634586E-1,(((((51[&rate=5.270821311050405E-4]:5.812473477372E-1,(((42[&rate=5.270821311050405E-4]:2.376456117447E-1,48[&rate=5.270821311050405E-4]:2.758969778649E-1)[&rate=5.270821311050405E-4]:2.34165472275E-3,41[&rate=5.270821311050405E-4]:2.345227855932E-1)[&rate=5.270821311050405E-4]:2.037770617765E-1,(43[&rate=5.270821311050405E-4]:4.057678510263E-1,46[&rate=5.270821311050405E-4]:4.057678510263E-1)[&rate=5.270821311050405E-4]:8.717680508633E-2)[&rate=5.270821311050405E-4]:1.156250959961E-1)[&rate=5.270821311050405E-4]:6.906083788163E-2,(49[&rate=5.270821311050405E-4]:4.568190374558E-1,50[&rate=5.270821311050405E-4]:4.568190374558E-1)[&rate=5.270821311050405E-4]:1.880246672888E-1)[&rate=5.270821311050405E-4]:2.395162981149E-2,((47[&rate=5.270821311050405E-4]:5.929880352874E-1,44[&rate=5.270821311050405E-4]:5.875235544132E-1)[&rate=5.270821311050405E-4]:8.068285640496E-2,45[&rate=5.270821311050405E-4]:6.65474170381E-1)[&rate=5.270821311050405E-4]:2.791132810946E-2)[&rate=5.270821311050405E-4]:1.547769505295E-1,128[&rate=5.270821311050405E-4]:1.621558661311E0)[&rate=5.270821311050405E-4]:1.34781316554E-1,((((60[&rate=5.270821311050405E-4]:2.687149625123E-1,64[&rate=5.270821311050405E-4]:4.19399894019E-1)[&rate=5.270821311050405E-4]:9.085872257821E-2,(65[&rate=5.270821311050405E-4]:2.704590414848E-1,62[&rate=5.270821311050405E-4]:4.622398634026E-1)[&rate=5.270821311050405E-4]:8.911464360571E-2)[&rate=5.270821311050405E-4]:2.171146203638E-1,(61[&rate=5.270821311050405E-4]:3.58812865504E-1,63[&rate=5.270821311050405E-4]:3.17716975093E-1)[&rate=5.270821311050405E-4]:4.096562618681E-1)[&rate=5.270821311050405E-4]:1.097548006057E0,(69[&rate=5.270821311050405E-4]:8.070804648918E-1,(118[&rate=5.270821311050405E-4]:7.487393798566E-1,(129[&rate=5.270821311050405E-4]:2.165757902144E-1,(132[&rate=5.270821311050405E-4]:1.967277676892E-1,(130[&rate=5.270821311050405E-4]:9.681423356513E-2,131[&rate=5.270821311050405E-4]:9.955395959249E-2)[&rate=5.270821311050405E-4]:9.717380809672E-2)[&rate=5.270821311050405E-4]:2.258774855256E-2)[&rate=5.270821311050405E-4]:3.951772882722E-1)[&rate=5.270821311050405E-4]:4.738218092556E-2)[&rate=5.270821311050405E-4]:1.069895572647E0)[&rate=5.270821311050405E-4]:3.004887183342E-2)[&rate=5.270821311050405E-4]:4.06209007542E-2)[&rate=5.270821311050405E-4]:6.200612576144E-1)[&rate=5.270821311050405E-4]:2.439834730635E-2)[&rate=5.270821311050405E-4]:3.273939367924E-2,(((67[&rate=5.270821311050405E-4]:3.645826025184E-1,((124[&rate=5.270821311050405E-4]:4.712863175639E-2,123[&rate=5.270821311050405E-4]:4.986087219351E-2)[&rate=5.270821311050405E-4]:4.026147107547E-1,122[&rate=5.270821311050405E-4]:4.524755829482E-1)[&rate=5.270821311050405E-4]:4.133795699108E-1)[&rate=5.270821311050405E-4]:7.05064972201E-2,((((120[&rate=5.270821311050405E-4]:9.423481101999E-1,119[&rate=5.270821311050405E-4]:1.038238521159E0)[&rate=5.270821311050405E-4]:8.915105620595E-1,((138[&rate=5.270821311050405E-4]:1.827396025306E-1,136[&rate=5.270821311050405E-4]:5.123275321544E-2)[&rate=5.270821311050405E-4]:7.845463622748E-1,135[&rate=5.270821311050405E-4]:7.672859648054E-1)[&rate=5.270821311050405E-4]:8.145179129334E-1)[&rate=5.270821311050405E-4]:1.54339405259E-1,126[&rate=5.270821311050405E-4]:1.298385965834E0)[&rate=5.270821311050405E-4]:3.74277929865E-1,66[&rate=5.270821311050405E-4]:4.254897060135E-1)[&rate=5.270821311050405E-4]:9.599393724933E-3)[&rate=5.270821311050405E-4]:4.995151752009E-1,(33[&rate=5.270821311050405E-4]:3.750673492491E-2,(((((52[&rate=5.270821311050405E-4]:4.408641188794E-1,(103[&rate=5.270821311050405E-4]:6.058430307736E-1,(29[&rate=5.270821311050405E-4]:5.243401911897E-1,(5[&rate=5.270821311050405E-4]:2.264562446063E-1,12[&rate=5.270821311050405E-4]:2.648124089897E-1)[&rate=5.270821311050405E-4]:1.526784671314E-1)[&rate=5.270821311050405E-4]:3.143795519127E-1)[&rate=5.270821311050405E-4]:1.499314822667E0)[&rate=5.270821311050405E-4]:4.553816903626E-1,(((((71[&rate=5.270821311050405E-4]:2.734060725838E-1,73[&rate=5.270821311050405E-4]:3.418992232686E-1)[&rate=5.270821311050405E-4]:3.24271887641E-1,((80[&rate=5.270821311050405E-4]:1.863434473553E-1,81[&rate=5.270821311050405E-4]:1.863434473553E-1)[&rate=5.270821311050405E-4]:3.54893568461E-1,77[&rate=5.270821311050405E-4]:5.850726322547E-1)[&rate=5.270821311050405E-4]:7.561902660017E-2)[&rate=5.270821311050405E-4]:9.586829815509E-3,(79[&rate=5.270821311050405E-4]:4.380259182903E-1,((72[&rate=5.270821311050405E-4]:1.181008593502E-1,82[&rate=5.270821311050405E-4]:1.482378456516E-1)[&rate=5.270821311050405E-4]:1.622656006478E-1,78[&rate=5.270821311050405E-4]:3.022842682174E-1)[&rate=5.270821311050405E-4]:1.357416500729E-1)[&rate=5.270821311050405E-4]:1.96636132024E-1)[&rate=5.270821311050405E-4]:1.188038323462E-1,(75[&rate=5.270821311050405E-4]:6.719736357194E-1,(76[&rate=5.270821311050405E-4]:5.252036364802E-1,(74[&rate=5.270821311050405E-4]:4.793607857916E-1,70[&rate=5.270821311050405E-4]:4.410046214082E-1)[&rate=5.270821311050405E-4]:4.584285068855E-2)[&rate=5.270821311050405E-4]:1.467699992393E-1)[&rate=5.270821311050405E-4]:1.225881373518E-1)[&rate=5.270821311050405E-4]:8.063019744506E-1,(((137[&rate=5.270821311050405E-4]:5.153154715242E-1,133[&rate=5.270821311050405E-4]:4.742195811131E-1)[&rate=5.270821311050405E-4]:1.285044060004E-2,134[&rate=5.270821311050405E-4]:4.56933035412E-1)[&rate=5.270821311050405E-4]:9.865168154507E-1,53[&rate=5.270821311050405E-4]:6.915073401957E-1)[&rate=5.270821311050405E-4]:1.628933487141E-1)[&rate=5.270821311050405E-4]:3.364839902079E-2)[&rate=5.270821311050405E-4]:2.569201252942E-1,125[&rate=5.270821311050405E-4]:9.345866995636E-1)[&rate=5.270821311050405E-4]:5.850016076535E-1,((57[&rate=5.270821311050405E-4]:5.114206575323E-1,((56[&rate=5.270821311050405E-4]:2.729995711652E-1,55[&rate=5.270821311050405E-4]:2.729995711652E-1)[&rate=5.270821311050405E-4]:7.173115652411E-2,((58[&rate=5.270821311050405E-4]:1.673264158934E-1,(59[&rate=5.270821311050405E-4]:1.044212025959E-1,37[&rate=5.270821311050405E-4]:1.426725687161E-1)[&rate=5.270821311050405E-4]:4.377953023742E-2)[&rate=5.270821311050405E-4]:7.427934051465E-2,54[&rate=5.270821311050405E-4]:1.842287072277E-1)[&rate=5.270821311050405E-4]:1.304473756529E-1)[&rate=5.270821311050405E-4]:1.557609680943E-1)[&rate=5.270821311050405E-4]:4.584358322072E-1,68[&rate=5.270821311050405E-4]:9.179439214335E-1)[&rate=5.270821311050405E-4]:4.349777191168E-1)[&rate=5.270821311050405E-4]:8.947335898842E-2,32[&rate=5.270821311050405E-4]:9.74285491727E-3)[&rate=5.270821311050405E-4]:2.228442795292E-2)[&rate=5.270821311050405E-4]:1.764548521998E-2)[&rate=5.270821311050405E-4]:1.078847899245E-2);
tree STATE_74970000 [&joint=-20961.85610409677,lnP=-20961.85610409677] = [&R] ((((((((59[&rate=5.914506220165223E-4]:4.456654558293E-1,((54[&rate=5.914506220165223E-4]:2.374467895245E-1,58[&rate=5.914506220165223E-4]:2.948238387048E-1)[&rate=5.914506220165223E-4]:1.231515337156E-1,((37[&rate=5.914506220165223E-4]:2.351285152887E-1,57[&rate=5.914506220165223E-4]:1.996093896056E-1)[&rate=5.914506220165223E-4]:1.96861036703E-1,(56[&rate=5.914506220165223E-4]:3.633052849841E-1,55[&rate=5.914506220165223E-4]:3.633052849841E-1)[&rate=5.914506220165223E-4]:2.223617957582E-2)[&rate=5.914506220165223E-4]:5.11150348881E-3)[&rate=5.914506220165223E-4]:4.681576646898E-2)[&rate=5.914506220165223E-4]:4.588317631883E-1,68[&rate=5.914506220165223E-4]:8.553168911487E-1)[&rate=5.914506220165223E-4]:2.718627281679E-1,(125[&rate=5.914506220165223E-4]:1.036909991937E0,(((52[&rate=5.914506220165223E-4]:4.726848614212E-1,(103[&rate=5.914506220165223E-4]:6.172151514792E-1,(29[&rate=5.914506220165223E-4]:5.202179941957E-1,(5[&rate=5.914506220165223E-4]:4.129442845935E-2,12[&rate=5.914506220165223E-4]:7.96505928428E-2)[&rate=5.914506220165223E-4]:3.337180862844E-1)[&rate=5.914506220165223E-4]:3.298738696123E-1)[&rate=5.914506220165223E-4]:1.519763444503E0)[&rate=5.914506220165223E-4]:2.437084877266E-1,(((133[&rate=5.914506220165223E-4]:4.735882060758E-1,134[&rate=5.914506220165223E-4]:4.434512197747E-1)[&rate=5.914506220165223E-4]:1.078385912115E-1,137[&rate=5.914506220165223E-4]:6.225226876984E-1)[&rate=5.914506220165223E-4]:8.770023697662E-1,(((82[&rate=5.914506220165223E-4]:3.223983202481E-1,(79[&rate=5.914506220165223E-4]:2.887282640121E-1,(72[&rate=5.914506220165223E-4]:3.804031945922E-2,78[&rate=5.914506220165223E-4]:5.995812767854E-2)[&rate=5.914506220165223E-4]:2.287701363335E-1)[&rate=5.914506220165223E-4]:2.545087815398E-2)[&rate=5.914506220165223E-4]:1.34452468675E-1,(77[&rate=5.914506220165223E-4]:4.514177797105E-1,(((80[&rate=5.914506220165223E-4]:2.639691071411E-2,81[&rate=5.914506220165223E-4]:2.639691071411E-2)[&rate=5.914506220165223E-4]:2.564991106865E-1,71[&rate=5.914506220165223E-4]:2.637179392089E-1)[&rate=5.914506220165223E-4]:4.514522358688E-2,73[&rate=5.914506220165223E-4]:3.773563134806E-1)[&rate=5.914506220165223E-4]:7.95409182846E-2)[&rate=5.914506220165223E-4]:3.283026948663E-2)[&rate=5.914506220165223E-4]:2.018375808942E-1,((76[&rate=5.914506220165223E-4]:4.643965594168E-1,(74[&rate=5.914506220165223E-4]:4.21480831213E-1,70[&rate=5.914506220165223E-4]:3.831246668295E-1)[&rate=5.914506220165223E-4]:4.291572820385E-2)[&rate=5.914506220165223E-4]:1.266225871524E-1,75[&rate=5.914506220165223E-4]:5.910191465692E-1)[&rate=5.914506220165223E-4]:1.005459355768E-1)[&rate=5.914506220165223E-4]:7.312476465513E-1)[&rate=5.914506220165223E-4]:3.184695775108E-2)[&rate=5.914506220165223E-4]:5.490495950211E-2,53[&rate=5.914506220165223E-4]:7.631015873385E-1)[&rate=5.914506220165223E-4]:4.8419091826E-1)[&rate=5.914506220165223E-4]:2.569362940461E-1)[&rate=5.914506220165223E-4]:1.729218367238E-1,(((((146[&rate=5.914506220165223E-4]:7.156904690369E-1,((((2[&rate=5.914506220165223E-4]:8.789277386201E-1,(((26[&rate=5.914506220165223E-4]:4.466489538651E-1,(7[&rate=5.914506220165223E-4]:2.660201911915E-1,8[&rate=5.914506220165223E-4]:2.660201911915E-1)[&rate=5.914506220165223E-4]:7.377944760507E-2)[&rate=5.914506220165223E-4]:9.380213537259E-2,31[&rate=5.914506220165223E-4]:5.842867056761E-1)[&rate=5.914506220165223E-4]:1.815171626441E-1,(22[&rate=5.914506220165223E-4]:3.339194329445E-1,27[&rate=5.914506220165223E-4]:3.503577891089E-1)[&rate=5.914506220165223E-4]:3.770899148276E-1)[&rate=5.914506220165223E-4]:3.405211305739E-1)[&rate=5.914506220165223E-4]:1.576991502488E0,39[&rate=5.914506220165223E-4]:4.991934382783E-1)[&rate=5.914506220165223E-4]:7.91840695035E-2,((94[&rate=5.914506220165223E-4]:3.443612752972E-1,(101[&rate=5.914506220165223E-4]:7.008796670385E-1,((((10[&rate=5.914506220165223E-4]:5.714086069875E-1,15[&rate=5.914506220165223E-4]:6.09764771371E-1)[&rate=5.914506220165223E-4]:8.52046285362E-2,((3[&rate=5.914506220165223E-4]:2.290547393236E-1,18[&rate=5.914506220165223E-4]:3.441232324742E-1)[&rate=5.914506220165223E-4]:2.219611576733E-1,6[&rate=5.914506220165223E-4]:5.030706915174E-1)[&rate=5.914506220165223E-4]:1.37104187842E-1)[&rate=5.914506220165223E-4]:2.182665884061E-1,(((86[&rate=5.914506220165223E-4]:1.030833512301E-1,(84[&rate=5.914506220165223E-4]:4.670130923627E-2,(85[&rate=5.914506220165223E-4]:2.77631772697E-2,93[&rate=5.914506220165223E-4]:4.146180740671E-2)[&rate=5.914506220165223E-4]:1.893813196657E-2)[&rate=5.914506220165223E-4]:5.638204199381E-2)[&rate=5.914506220165223E-4]:2.533643892477E-2,(87[&rate=5.914506220165223E-4]:1.112001447749E-1,((90[&rate=5.914506220165223E-4]:1.797516720552E-2,91[&rate=5.914506220165223E-4]:1.797516720552E-2)[&rate=5.914506220165223E-4]:2.475526054261E-2,92[&rate=5.914506220165223E-4]:4.273042774813E-2)[&rate=5.914506220165223E-4]:8.216834716378E-2)[&rate=5.914506220165223E-4]:1.721964537997E-2)[&rate=5.914506220165223E-4]:1.046562915094E-1,((88[&rate=5.914506220165223E-4]:2.194555287909E-2,89[&rate=5.914506220165223E-4]:3.56441830161E-2)[&rate=5.914506220165223E-4]:3.766381097039E-2,83[&rate=5.914506220165223E-4]:5.960936384948E-2)[&rate=5.914506220165223E-4]:1.734667178148E-1)[&rate=5.914506220165223E-4]:1.113036618978E0)[&rate=5.914506220165223E-4]:6.269700466692E-1,(((((21[&rate=5.914506220165223E-4]:7.110894422948E-1,28[&rate=5.914506220165223E-4]:7.357469765413E-1)[&rate=5.914506220165223E-4]:1.435492421807E-1,1[&rate=5.914506220165223E-4]:9.299484885906E-2)[&rate=5.914506220165223E-4]:2.758725382679E-1,24[&rate=5.914506220165223E-4]:1.149689304935E0)[&rate=5.914506220165223E-4]:2.307182506103E-1,(((11[&rate=5.914506220165223E-4]:4.763454733593E-1,140[&rate=5.914506220165223E-4]:4.571673911676E-1)[&rate=5.914506220165223E-4]:6.956550898754E-2,((20[&rate=5.914506220165223E-4]:3.873824149941E-1,25[&rate=5.914506220165223E-4]:4.065604971858E-1)[&rate=5.914506220165223E-4]:1.800229413108E-1,23[&rate=5.914506220165223E-4]:5.75624534387E-1)[&rate=5.914506220165223E-4]:5.521795480913E-2)[&rate=5.914506220165223E-4]:5.614892848782E-1,102[&rate=5.914506220165223E-4]:4.164684256754E-2)[&rate=5.914506220165223E-4]:1.771168773616E-1)[&rate=5.914506220165223E-4]:9.877563298443E-2,((((((109[&rate=5.914506220165223E-4]:4.392285947325E-1,(112[&rate=5.914506220165223E-4]:2.998124447992E-1,114[&rate=5.914506220165223E-4]:2.176206639773E-1)[&rate=5.914506220165223E-4]:1.421558759607E-1)[&rate=5.914506220165223E-4]:7.480497401444E-2,(107[&rate=5.914506220165223E-4]:2.269888138576E-1,108[&rate=5.914506220165223E-4]:2.242490878302E-1)[&rate=5.914506220165223E-4]:2.678666726977E-1)[&rate=5.914506220165223E-4]:3.407306143714E-1,(115[&rate=5.914506220165223E-4]:4.308133101914E-1,(116[&rate=5.914506220165223E-4]:3.859864672568E-1,(13[&rate=5.914506220165223E-4]:3.343034567467E-1,19[&rate=5.914506220165223E-4]:3.726596211304E-1)[&rate=5.914506220165223E-4]:1.33874791332E-1)[&rate=5.914506220165223E-4]:4.482684293466E-2)[&rate=5.914506220165223E-4]:3.444988181324E-1)[&rate=5.914506220165223E-4]:3.222614202135E-1,((148[&rate=5.914506220165223E-4]:2.376492742061E-1,143[&rate=5.914506220165223E-4]:2.349095481788E-1)[&rate=5.914506220165223E-4]:6.480589916721E-1,((111[&rate=5.914506220165223E-4]:2.838742709512E-1,104[&rate=5.914506220165223E-4]:2.674359147868E-1)[&rate=5.914506220165223E-4]:1.735284767718E-1,(139[&rate=5.914506220165223E-4]:4.665596961119E-1,106[&rate=5.914506220165223E-4]:2.747788741941E-1)[&rate=5.914506220165223E-4]:1.661855173645E-1)[&rate=5.914506220165223E-4]:4.666616825387E-1)[&rate=5.914506220165223E-4]:2.502214470428E-1)[&rate=5.914506220165223E-4]:7.668048278079E-2,((113[&rate=5.914506220165223E-4]:4.831689453726E-1,((((30[&rate=5.914506220165223E-4]:4.063019200554E-1,4[&rate=5.914506220165223E-4]:2.336991803294E-1)[&rate=5.914506220165223E-4]:1.339469806976E-1,117[&rate=5.914506220165223E-4]:4.279201336298E-1)[&rate=5.914506220165223E-4]:1.404363330468E-2,9[&rate=5.914506220165223E-4]:4.310048628248E-1)[&rate=5.914506220165223E-4]:4.374076110557E-2,(17[&rate=5.914506220165223E-4]:3.248772185772E-1,14[&rate=5.914506220165223E-4]:2.865210541935E-1)[&rate=5.914506220165223E-4]:1.964437478189E-1)[&rate=5.914506220165223E-4]:2.041433601802E-4)[&rate=5.914506220165223E-4]:2.128070334408E-1,(110[&rate=5.914506220165223E-4]:4.897042473094E-1,105[&rate=5.914506220165223E-4]:4.677864390903E-1)[&rate=5.914506220165223E-4]:2.007922794493E-1)[&rate=5.914506220165223E-4]:5.604698333265E-1)[&rate=5.914506220165223E-4]:9.802174893775E-2,(142[&rate=5.914506220165223E-4]:2.007106213155E-1,((144[&rate=5.914506220165223E-4]:6.631954324371E-2,145[&rate=5.914506220165223E-4]:7.179899529865E-2)[&rate=5.914506220165223E-4]:8.546774265017E-4,141[&rate=5.914506220165223E-4]:6.991394669757E-2)[&rate=5.914506220165223E-4]:1.280569485903E-1)[&rate=5.914506220165223E-4]:1.326359679488E0)[&rate=5.914506220165223E-4]:3.70443945754E-2)[&rate=5.914506220165223E-4]:1.18557093028E-1)[&rate=5.914506220165223E-4]:2.702626731519E-1)[&rate=5.914506220165223E-4]:5.620009585095E-1)[&rate=5.914506220165223E-4]:2.084659679913E-1,16[&rate=5.914506220165223E-4]:2.583675360663E0)[&rate=5.914506220165223E-4]:8.01950732362E-2)[&rate=5.914506220165223E-4]:8.800282212058E-3,((96[&rate=5.914506220165223E-4]:4.783310048646E-1,99[&rate=5.914506220165223E-4]:5.138501305474E-1)[&rate=5.914506220165223E-4]:9.245382274641E-2,(((95[&rate=5.914506220165223E-4]:1.319499645186E-1,100[&rate=5.914506220165223E-4]:4.725051096659E-2)[&rate=5.914506220165223E-4]:3.898683488358E-1,98[&rate=5.914506220165223E-4]:5.108893516057E-1)[&rate=5.914506220165223E-4]:5.732872374177E-2,97[&rate=5.914506220165223E-4]:3.68764523435E-1)[&rate=5.914506220165223E-4]:1.622795444908E-2)[&rate=5.914506220165223E-4]:1.311470607435E-1)[&rate=5.914506220165223E-4]:8.294099808182E-3)[&rate=5.914506220165223E-4]:1.372550827926E-1,147[&rate=5.914506220165223E-4]:7.901040217749E-1)[&rate=5.914506220165223E-4]:5.534384215727E-3,40[&rate=5.914506220165223E-4]:7.382613568103E-1)[&rate=5.914506220165223E-4]:1.537995919205E-1,38[&rate=5.914506220165223E-4]:8.237549378017E-1)[&rate=5.914506220165223E-4]:4.848730639853E-1,(((127[&rate=5.914506220165223E-4]:2.700852668758E0,35[&rate=5.914506220165223E-4]:1.337293810872E-1)[&rate=5.914506220165223E-4]:4.020792808271E-2,(36[&rate=5.914506220165223E-4]:1.816975717209E-1,121[&rate=5.914506220165223E-4]:2.261149626515E0)[&rate=5.914506220165223E-4]:3.881507991476E-2)[&rate=5.914506220165223E-4]:1.756834873998E-1,((45[&rate=5.914506220165223E-4]:7.045686837387E-1,(((49[&rate=5.914506220165223E-4]:3.620686487559E-1,50[&rate=5.914506220165223E-4]:3.620686487559E-1)[&rate=5.914506220165223E-4]:1.249951442581E-1,(44[&rate=5.914506220165223E-4]:4.404852436475E-2,47[&rate=5.914506220165223E-4]:4.9513005239E-2)[&rate=5.914506220165223E-4]:4.703376730207E-1)[&rate=5.914506220165223E-4]:2.940171067855E-2,(51[&rate=5.914506220165223E-4]:5.14414312128E-1,(((42[&rate=5.914506220165223E-4]:1.991148005565E-1,(48[&rate=5.914506220165223E-4]:1.387520336992E-1,41[&rate=5.914506220165223E-4]:9.503618670476E-2)[&rate=5.914506220165223E-4]:9.861413297749E-2)[&rate=5.914506220165223E-4]:1.604259122957E-1,43[&rate=5.914506220165223E-4]:4.087210407209E-1)[&rate=5.914506220165223E-4]:1.06185627579E-2,46[&rate=5.914506220165223E-4]:4.193396034788E-1)[&rate=5.914506220165223E-4]:1.223971130207E-1)[&rate=5.914506220165223E-4]:7.515672438752E-3)[&rate=5.914506220165223E-4]:1.635130161118E-1)[&rate=5.914506220165223E-4]:3.82362897085E-1,(128[&rate=5.914506220165223E-4]:1.850555309756E0,(((65[&rate=5.914506220165223E-4]:2.667447515262E-1,((60[&rate=5.914506220165223E-4]:2.032258901431E-1,64[&rate=5.914506220165223E-4]:3.539108216498E-1)[&rate=5.914506220165223E-4]:5.521442443859E-2,62[&rate=5.914506220165223E-4]:4.502211364995E-1)[&rate=5.914506220165223E-4]:8.30443694451E-3)[&rate=5.914506220165223E-4]:2.191589995814E-1,(61[&rate=5.914506220165223E-4]:1.009981900069E-1,63[&rate=5.914506220165223E-4]:5.990229959586E-2)[&rate=5.914506220165223E-4]:5.766863830185E-1)[&rate=5.914506220165223E-4]:9.836415798895E-1,(118[&rate=5.914506220165223E-4]:7.2772825134E-1,(69[&rate=5.914506220165223E-4]:7.209474658463E-1,((130[&rate=5.914506220165223E-4]:1.516356187447E-1,(132[&rate=5.914506220165223E-4]:1.107180963422E-1,129[&rate=5.914506220165223E-4]:1.079783703149E-1)[&rate=5.914506220165223E-4]:4.365724842984E-2)[&rate=5.914506220165223E-4]:1.413165983443E-1,131[&rate=5.914506220165223E-4]:2.956919431164E-1)[&rate=5.914506220165223E-4]:2.800500432777E-1)[&rate=5.914506220165223E-4]:1.773968960333E-2)[&rate=5.914506220165223E-4]:9.335979015749E-1)[&rate=5.914506220165223E-4]:3.289551842388E-1)[&rate=5.914506220165223E-4]:9.772483358609E-3)[&rate=5.914506220165223E-4]:1.806012674235E-2)[&rate=5.914506220165223E-4]:3.566417587018E-1)[&rate=5.914506220165223E-4]:4.61182629966E-2)[&rate=5.914506220165223E-4]:3.976440542789E-2,((67[&rate=5.914506220165223E-4]:3.462725206529E-1,((124[&rate=5.914506220165223E-4]:2.895957265442E-2,123[&rate=5.914506220165223E-4]:3.169181309155E-2)[&rate=5.914506220165223E-4]:2.37819258697E-1,122[&rate=5.914506220165223E-4]:2.695110717885E-1)[&rate=5.914506220165223E-4]:5.78033999205E-1)[&rate=5.914506220165223E-4]:1.272865133067E-1,(66[&rate=5.914506220165223E-4]:1.916709514939E-1,(((119[&rate=5.914506220165223E-4]:7.411193851648E-1,120[&rate=5.914506220165223E-4]:6.452289742059E-1)[&rate=5.914506220165223E-4]:2.26369109103E-1,((138[&rate=5.914506220165223E-4]:1.561190718881E-1,136[&rate=5.914506220165223E-4]:2.461222257286E-2)[&rate=5.914506220165223E-4]:4.01829116722E-1,135[&rate=5.914506220165223E-4]:3.5794818861E-1)[&rate=5.914506220165223E-4]:2.615951001784E-1)[&rate=5.914506220165223E-4]:9.547885165789E-1,126[&rate=5.914506220165223E-4]:1.136574488203E0)[&rate=5.914506220165223E-4]:3.02270652976E-1)[&rate=5.914506220165223E-4]:2.818880824657E-1)[&rate=5.914506220165223E-4]:3.185861897364E-1)[&rate=5.914506220165223E-4]:1.090312456961E-1,32[&rate=5.914506220165223E-4]:1.624496254299E-2)[&rate=5.914506220165223E-4]:9.567310760902E-3,34[&rate=5.914506220165223E-4]:4.773008152298E-2)[&rate=5.914506220165223E-4]:3.426663037256E-2,33[&rate=5.914506220165223E-4]:6.555835573117E-2);
tree STATE_75060000 [&joint=-20947.670608575187,lnP=-20947.670608575187] = [&R] (33[&rate=5.548758249189654E-4]:2.718036576294E-2,(32[&rate=5.548758249189654E-4]:3.903102144776E-5,((((((147[&rate=5.548758249189654E-4]:5.560894737331E-1,((16[&rate=5.548758249189654E-4]:2.534593063329E0,((101[&rate=5.548758249189654E-4]:1.347527524183E0,(((((((140[&rate=5.548758249189654E-4]:5.735709491201E-1,11[&rate=5.548758249189654E-4]:5.927490313118E-1)[&rate=5.548758249189654E-4]:1.400518479337E-1,((20[&rate=5.548758249189654E-4]:2.925897720016E-1,25[&rate=5.548758249189654E-4]:3.117678541933E-1)[&rate=5.548758249189654E-4]:2.404690378551E-1,23[&rate=5.548758249189654E-4]:5.412779879387E-1)[&rate=5.548758249189654E-4]:2.76454398156E-1)[&rate=5.548758249189654E-4]:6.654639552484E-1,102[&rate=5.548758249189654E-4]:3.325114098364E-1)[&rate=5.548758249189654E-4]:4.76051736933E-2,(24[&rate=5.548758249189654E-4]:9.10761179977E-1,((28[&rate=5.548758249189654E-4]:4.175660403363E-1,21[&rate=5.548758249189654E-4]:3.929085060898E-1)[&rate=5.548758249189654E-4]:4.416140092485E-1,1[&rate=5.548758249189654E-4]:7.287867972188E-2)[&rate=5.548758249189654E-4]:5.706058244686E-2)[&rate=5.548758249189654E-4]:6.309992391691E-1)[&rate=5.548758249189654E-4]:1.983801919496E-2,(((((108[&rate=5.548758249189654E-4]:4.477539025E-2,107[&rate=5.548758249189654E-4]:4.751511627736E-2)[&rate=5.548758249189654E-4]:3.991530463483E-1,116[&rate=5.548758249189654E-4]:3.863941900229E-1)[&rate=5.548758249189654E-4]:1.994656782343E-1,(114[&rate=5.548758249189654E-4]:4.571445428969E-1,(112[&rate=5.548758249189654E-4]:4.997982397015E-1,109[&rate=5.548758249189654E-4]:4.970585136742E-1)[&rate=5.548758249189654E-4]:3.953808401721E-2)[&rate=5.548758249189654E-4]:1.287153253603E-1)[&rate=5.548758249189654E-4]:2.368564255047E-1,((115[&rate=5.548758249189654E-4]:4.787959204779E-1,(13[&rate=5.548758249189654E-4]:3.529072764955E-1,19[&rate=5.548758249189654E-4]:3.912634408792E-1)[&rate=5.548758249189654E-4]:2.080804248042E-1)[&rate=5.548758249189654E-4]:2.941888078706E-1,(((106[&rate=5.548758249189654E-4]:6.326625663368E-2,104[&rate=5.548758249189654E-4]:6.326625663368E-2)[&rate=5.548758249189654E-4]:4.065578251537E-1,(111[&rate=5.548758249189654E-4]:1.058422103743E-1,139[&rate=5.548758249189654E-4]:2.811846761277E-1)[&rate=5.548758249189654E-4]:3.804202275774E-1)[&rate=5.548758249189654E-4]:3.010561843295E-1,(148[&rate=5.548758249189654E-4]:3.68334226731E-1,143[&rate=5.548758249189654E-4]:3.655945007037E-1)[&rate=5.548758249189654E-4]:3.806282311668E-1)[&rate=5.548758249189654E-4]:6.237843483434E-2)[&rate=5.548758249189654E-4]:4.973156541347E-2)[&rate=5.548758249189654E-4]:1.560570244897E-1,(113[&rate=5.548758249189654E-4]:7.157527038194E-1,(((17[&rate=5.548758249189654E-4]:4.786719823859E-1,14[&rate=5.548758249189654E-4]:4.403158180023E-1)[&rate=5.548758249189654E-4]:1.012742655417E-1,(9[&rate=5.548758249189654E-4]:5.320245109707E-1,(30[&rate=5.548758249189654E-4]:1.777914018878E-1,4[&rate=5.548758249189654E-4]:5.188662161811E-3)[&rate=5.548758249189654E-4]:4.775207803158E-1)[&rate=5.548758249189654E-4]:1.346394491131E-3)[&rate=5.548758249189654E-4]:6.644427294886E-2,(117[&rate=5.548758249189654E-4]:5.426565519832E-1,(110[&rate=5.548758249189654E-4]:4.877359659916E-1,105[&rate=5.548758249189654E-4]:4.658181577725E-1)[&rate=5.548758249189654E-4]:4.670140790934E-2)[&rate=5.548758249189654E-4]:6.81175305372E-2)[&rate=5.548758249189654E-4]:1.077183473266E-1)[&rate=5.548758249189654E-4]:3.452123952541E-1)[&rate=5.548758249189654E-4]:4.129621063908E-1)[&rate=5.548758249189654E-4]:2.635145475754E-1,(142[&rate=5.548758249189654E-4]:4.075838888004E-1,(145[&rate=5.548758249189654E-4]:1.798756304512E-1,(144[&rate=5.548758249189654E-4]:1.042655634954E-1,141[&rate=5.548758249189654E-4]:1.070052895227E-1)[&rate=5.548758249189654E-4]:7.013061490094E-2)[&rate=5.548758249189654E-4]:2.277082583492E-1)[&rate=5.548758249189654E-4]:1.502460603966E0)[&rate=5.548758249189654E-4]:2.097754511869E-1,(((((88[&rate=5.548758249189654E-4]:5.407110404192E-4,89[&rate=5.548758249189654E-4]:1.423934117743E-2)[&rate=5.548758249189654E-4]:1.887852653683E-1,83[&rate=5.548758249189654E-4]:1.893259764087E-1)[&rate=5.548758249189654E-4]:2.707386477793E-1,((((90[&rate=5.548758249189654E-4]:2.651319054011E-2,91[&rate=5.548758249189654E-4]:2.651319054011E-2)[&rate=5.548758249189654E-4]:6.860023325552E-2,92[&rate=5.548758249189654E-4]:9.511342379564E-2)[&rate=5.548758249189654E-4]:8.187179033729E-2,87[&rate=5.548758249189654E-4]:1.632865839959E-1)[&rate=5.548758249189654E-4]:2.14168352063E-2,(((86[&rate=5.548758249189654E-4]:1.513657487463E-2,93[&rate=5.548758249189654E-4]:2.883520501165E-2)[&rate=5.548758249189654E-4]:2.031768919971E-2,85[&rate=5.548758249189654E-4]:3.545426407434E-2)[&rate=5.548758249189654E-4]:4.395072033394E-3,84[&rate=5.548758249189654E-4]:3.984933610774E-2)[&rate=5.548758249189654E-4]:1.448540830945E-1)[&rate=5.548758249189654E-4]:2.753612049858E-1)[&rate=5.548758249189654E-4]:9.069427524459E-1,((18[&rate=5.548758249189654E-4]:6.94135806983E-1,6[&rate=5.548758249189654E-4]:6.311221083529E-1)[&rate=5.548758249189654E-4]:1.004625219161E-1,(10[&rate=5.548758249189654E-4]:6.146396375433E-1,15[&rate=5.548758249189654E-4]:6.529958019268E-1)[&rate=5.548758249189654E-4]:1.3338334889E-1)[&rate=5.548758249189654E-4]:1.477515134882E-1)[&rate=5.548758249189654E-4]:4.102466853971E-2,3[&rate=5.548758249189654E-4]:8.683060177764E-1)[&rate=5.548758249189654E-4]:1.002198857683E0)[&rate=5.548758249189654E-4]:4.797623747508E-1)[&rate=5.548758249189654E-4]:7.047533431492E-2,(((39[&rate=5.548758249189654E-4]:3.18177064192E-1,(2[&rate=5.548758249189654E-4]:5.338705037632E-1,((26[&rate=5.548758249189654E-4]:5.447509231931E-1,(7[&rate=5.548758249189654E-4]:9.913004393924E-2,8[&rate=5.548758249189654E-4]:9.913004393924E-2)[&rate=5.548758249189654E-4]:3.387715641853E-1)[&rate=5.548758249189654E-4]:1.356766944393E-1,((22[&rate=5.548758249189654E-4]:3.953277642603E-1,27[&rate=5.548758249189654E-4]:4.117661204246E-1)[&rate=5.548758249189654E-4]:2.61042310971E-1,31[&rate=5.548758249189654E-4]:7.111645957793E-1)[&rate=5.548758249189654E-4]:1.309863829151E-2)[&rate=5.548758249189654E-4]:3.700452996646E-2)[&rate=5.548758249189654E-4]:1.741032363258E0)[&rate=5.548758249189654E-4]:8.976167192566E-2,146[&rate=5.548758249189654E-4]:5.281573153526E-1)[&rate=5.548758249189654E-4]:2.179491984121E-2,97[&rate=5.548758249189654E-4]:3.586954045927E-1)[&rate=5.548758249189654E-4]:1.510504354518E-2)[&rate=5.548758249189654E-4]:4.261437707356E-3)[&rate=5.548758249189654E-4]:6.098319656351E-3,40[&rate=5.548758249189654E-4]:4.551984568678E-1)[&rate=5.548758249189654E-4]:4.351396768495E-2)[&rate=5.548758249189654E-4]:2.944136751769E-3,((95[&rate=5.548758249189654E-4]:5.007184621569E-1,(94[&rate=5.548758249189654E-4]:2.762620052881E-1,100[&rate=5.548758249189654E-4]:2.762620052881E-1)[&rate=5.548758249189654E-4]:1.397570033168E-1)[&rate=5.548758249189654E-4]:1.011588107436E-1,(98[&rate=5.548758249189654E-4]:5.658227960517E-1,(99[&rate=5.548758249189654E-4]:5.135845158504E-1,96[&rate=5.548758249189654E-4]:4.780653901675E-1)[&rate=5.548758249189654E-4]:7.409620369855E-2)[&rate=5.548758249189654E-4]:2.512551510009E-2)[&rate=5.548758249189654E-4]:3.912355069904E-2)[&rate=5.548758249189654E-4]:3.120582445833E-1,38[&rate=5.548758249189654E-4]:7.454087949588E-1)[&rate=5.548758249189654E-4]:5.776774296072E-1,(35[&rate=5.548758249189654E-4]:1.095055906419E-1,(36[&rate=5.548758249189654E-4]:1.186495096833E-1,((127[&rate=5.548758249189654E-4]:2.240401956472E0,121[&rate=5.548758249189654E-4]:1.799306066061E0)[&rate=5.548758249189654E-4]:3.479825939031E-1,(((((129[&rate=5.548758249189654E-4]:2.716726421487E-1,(132[&rate=5.548758249189654E-4]:2.680169475325E-1,(131[&rate=5.548758249189654E-4]:2.02486341017E-1,130[&rate=5.548758249189654E-4]:1.997466149896E-1)[&rate=5.548758249189654E-4]:6.553060651549E-2)[&rate=5.548758249189654E-4]:6.395420643559E-3)[&rate=5.548758249189654E-4]:4.083876045033E-1,(69[&rate=5.548758249189654E-4]:7.691896257241E-1,118[&rate=5.548758249189654E-4]:7.582307216144E-1)[&rate=5.548758249189654E-4]:5.881582640749E-2)[&rate=5.548758249189654E-4]:5.853190823849E-1,128[&rate=5.548758249189654E-4]:1.262639603009E0)[&rate=5.548758249189654E-4]:1.730519184592E-1,((((64[&rate=5.548758249189654E-4]:2.941579608553E-1,60[&rate=5.548758249189654E-4]:1.434730293486E-1)[&rate=5.548758249189654E-4]:6.007976967282E-5,65[&rate=5.548758249189654E-4]:1.435331091183E-1)[&rate=5.548758249189654E-4]:3.411592375169E-2,62[&rate=5.548758249189654E-4]:3.694298547877E-1)[&rate=5.548758249189654E-4]:1.932131101497E-1,(61[&rate=5.548758249189654E-4]:9.595282693416E-2,63[&rate=5.548758249189654E-4]:5.485693652311E-2)[&rate=5.548758249189654E-4]:4.666901380032E-1)[&rate=5.548758249189654E-4]:1.012774583929E0)[&rate=5.548758249189654E-4]:5.825953936061E-2,((47[&rate=5.548758249189654E-4]:5.557128544915E-1,45[&rate=5.548758249189654E-4]:5.475161331801E-1)[&rate=5.548758249189654E-4]:4.222016178229E-2,((49[&rate=5.548758249189654E-4]:3.257843138799E-1,50[&rate=5.548758249189654E-4]:3.257843138799E-1)[&rate=5.548758249189654E-4]:1.826227314027E-1,(((43[&rate=5.548758249189654E-4]:4.898085986656E-1,46[&rate=5.548758249189654E-4]:4.898085986656E-1)[&rate=5.548758249189654E-4]:1.056344068433E-2,(48[&rate=5.548758249189654E-4]:2.6161158479E-1,(42[&rate=5.548758249189654E-4]:1.810510837195E-1,41[&rate=5.548758249189654E-4]:1.755866028453E-1)[&rate=5.548758249189654E-4]:4.23091349503E-2)[&rate=5.548758249189654E-4]:2.278314928114E-1)[&rate=5.548758249189654E-4]:3.054222875062E-2,(44[&rate=5.548758249189654E-4]:2.815299061137E-1,51[&rate=5.548758249189654E-4]:2.596719826164E-1)[&rate=5.548758249189654E-4]:2.439198811126E-1)[&rate=5.548758249189654E-4]:1.027966242777E-2)[&rate=5.548758249189654E-4]:5.673908574542E-2)[&rate=5.548758249189654E-4]:1.308185535756E-1)[&rate=5.548758249189654E-4]:5.607732516251E-2)[&rate=5.548758249189654E-4]:5.08129045134E-2)[&rate=5.548758249189654E-4]:3.743142342437E-2)[&rate=5.548758249189654E-4]:6.112151874086E-1)[&rate=5.548758249189654E-4]:1.182010310657E-1,((((59[&rate=5.548758249189654E-4]:4.313266756061E-1,((58[&rate=5.548758249189654E-4]:4.025156694766E-1,((37[&rate=5.548758249189654E-4]:3.532582877629E-1,57[&rate=5.548758249189654E-4]:3.177391620798E-1)[&rate=5.548758249189654E-4]:6.738023855081E-2,(56[&rate=5.548758249189654E-4]:2.438954585447E-1,55[&rate=5.548758249189654E-4]:2.438954585447E-1)[&rate=5.548758249189654E-4]:1.302949803372E-1)[&rate=5.548758249189654E-4]:1.002826222961E-3)[&rate=5.548758249189654E-4]:2.548903988018E-2,54[&rate=5.548758249189654E-4]:3.706276601764E-1)[&rate=5.548758249189654E-4]:2.244764930945E-2)[&rate=5.548758249189654E-4]:2.957869136384E-1,68[&rate=5.548758249189654E-4]:6.779332613755E-1)[&rate=5.548758249189654E-4]:2.82598855143E-1,(125[&rate=5.548758249189654E-4]:8.712264461912E-1,((((((80[&rate=5.548758249189654E-4]:4.198519552551E-2,81[&rate=5.548758249189654E-4]:4.198519552551E-2)[&rate=5.548758249189654E-4]:3.882387033802E-1,((73[&rate=5.548758249189654E-4]:3.423936564684E-1,71[&rate=5.548758249189654E-4]:2.739005057836E-1)[&rate=5.548758249189654E-4]:1.182949485317E-1,(((72[&rate=5.548758249189654E-4]:2.640316948739E-2,78[&rate=5.548758249189654E-4]:4.832097770671E-2)[&rate=5.548758249189654E-4]:2.728911304612E-1,(82[&rate=5.548758249189654E-4]:3.278731273498E-1,79[&rate=5.548758249189654E-4]:3.196539492678E-1)[&rate=5.548758249189654E-4]:1.558158900153E-3)[&rate=5.548758249189654E-4]:2.918412413356E-2,77[&rate=5.548758249189654E-4]:3.860126706576E-1)[&rate=5.548758249189654E-4]:6.919648228785E-2)[&rate=5.548758249189654E-4]:1.885036239871E-2)[&rate=5.548758249189654E-4]:2.992771503062E-1,(75[&rate=5.548758249189654E-4]:4.95309514166E-1,(76[&rate=5.548758249189654E-4]:3.965278506618E-1,(70[&rate=5.548758249189654E-4]:3.054625582088E-1,74[&rate=5.548758249189654E-4]:3.438187225923E-1)[&rate=5.548758249189654E-4]:5.27091280695E-2)[&rate=5.548758249189654E-4]:9.878166350417E-2)[&rate=5.548758249189654E-4]:2.83506603539E-1)[&rate=5.548758249189654E-4]:6.040309881414E-1,((133[&rate=5.548758249189654E-4]:8.03852892476E-1,134[&rate=5.548758249189654E-4]:7.737159061748E-1)[&rate=5.548758249189654E-4]:8.045235243261E-2,137[&rate=5.548758249189654E-4]:9.254011353196E-1)[&rate=5.548758249189654E-4]:5.341582992939E-1)[&rate=5.548758249189654E-4]:3.395744450464E-3,(52[&rate=5.548758249189654E-4]:6.193974506426E-1,(103[&rate=5.548758249189654E-4]:6.02689990058E-1,(29[&rate=5.548758249189654E-4]:7.698803026216E-1,(5[&rate=5.548758249189654E-4]:1.368157311897E-1,12[&rate=5.548758249189654E-4]:1.751718955731E-1)[&rate=5.548758249189654E-4]:4.8785909198E-1)[&rate=5.548758249189654E-4]:6.568639976516E-2)[&rate=5.548758249189654E-4]:1.681001195146E0)[&rate=5.548758249189654E-4]:2.857906235352E-2)[&rate=5.548758249189654E-4]:3.000862196951E-2,53[&rate=5.548758249189654E-4]:6.697884136542E-1)[&rate=5.548758249189654E-4]:4.118205461982E-1)[&rate=5.548758249189654E-4]:2.559723369941E-1)[&rate=5.548758249189654E-4]:3.995810373028E-1,(((67[&rate=5.548758249189654E-4]:2.61711928563E-1,((124[&rate=5.548758249189654E-4]:2.222999001021E-1,123[&rate=5.548758249189654E-4]:2.250321405393E-1)[&rate=5.548758249189654E-4]:5.147152883128E-2,122[&rate=5.548758249189654E-4]:2.765036693705E-1)[&rate=5.548758249189654E-4]:4.864808095332E-1)[&rate=5.548758249189654E-4]:1.90400363523E-1,66[&rate=5.548758249189654E-4]:4.52112292086E-1)[&rate=5.548758249189654E-4]:2.958437843314E-2,((119[&rate=5.548758249189654E-4]:1.740707592673E0,(((138[&rate=5.548758249189654E-4]:3.325532328797E-1,136[&rate=5.548758249189654E-4]:2.010463835645E-1)[&rate=5.548758249189654E-4]:2.628307512458E-1,135[&rate=5.548758249189654E-4]:3.953839841255E-1)[&rate=5.548758249189654E-4]:3.504098261465E-1,120[&rate=5.548758249189654E-4]:9.978486047925E-1)[&rate=5.548758249189654E-4]:6.469685769221E-1)[&rate=5.548758249189654E-4]:2.183921088845E-2,126[&rate=5.548758249189654E-4]:9.768442809181E-1)[&rate=5.548758249189654E-4]:7.52026579286E-1)[&rate=5.548758249189654E-4]:3.306958455299E-1)[&rate=5.548758249189654E-4]:2.652929306712E-2)[&rate=5.548758249189654E-4]:2.954162668403E-2,34[&rate=5.548758249189654E-4]:5.449737170148E-3)[&rate=5.548758249189654E-4]:1.650710207039E-2)[&rate=5.548758249189654E-4]:2.166188268678E-2);
tree STATE_75150000 [&joint=-20942.86713961023,lnP=-20942.86713961023] = [&R] (34[&rate=6.39179271747728E-4]:3.931526760926E-2,((((((57[&rate=6.39179271747728E-4]:2.944472742439E-1,((((54[&rate=6.39179271747728E-4]:9.744328572492E-2,58[&rate=6.39179271747728E-4]:1.548203349053E-1)[&rate=6.39179271747728E-4]:3.377093646731E-2,59[&rate=6.39179271747728E-4]:1.694655883124E-1)[&rate=6.39179271747728E-4]:1.386647684598E-3,37[&rate=6.39179271747728E-4]:2.091036021173E-1)[&rate=6.39179271747728E-4]:4.95430532745E-2,(56[&rate=6.39179271747728E-4]:1.846653103585E-1,55[&rate=6.39179271747728E-4]:1.846653103585E-1)[&rate=6.39179271747728E-4]:2.753325760148E-2)[&rate=6.39179271747728E-4]:7.131974453525E-2)[&rate=6.39179271747728E-4]:3.830544524019E-1,68[&rate=6.39179271747728E-4]:6.255891583397E-1)[&rate=6.39179271747728E-4]:4.414683026817E-1,(125[&rate=6.39179271747728E-4]:6.143456308337E-1,(53[&rate=6.39179271747728E-4]:5.926710094589E-1,((((71[&rate=6.39179271747728E-4]:3.323022258161E-1,(((80[&rate=6.39179271747728E-4]:5.629223384706E-2,81[&rate=6.39179271747728E-4]:5.629223384706E-2)[&rate=6.39179271747728E-4]:2.082260009138E-1,73[&rate=6.39179271747728E-4]:3.13833303254E-1)[&rate=6.39179271747728E-4]:4.62929091213E-2,77[&rate=6.39179271747728E-4]:3.546467603206E-1)[&rate=6.39179271747728E-4]:4.066916412562E-2)[&rate=6.39179271747728E-4]:8.978544922136E-2,(79[&rate=6.39179271747728E-4]:2.966755167018E-1,(82[&rate=6.39179271747728E-4]:1.734424245769E-1,(72[&rate=6.39179271747728E-4]:6.914242484275E-2,78[&rate=6.39179271747728E-4]:9.106023306207E-2)[&rate=6.39179271747728E-4]:7.416301343276E-2)[&rate=6.39179271747728E-4]:1.31452270207E-1)[&rate=6.39179271747728E-4]:1.528094186096E-1)[&rate=6.39179271747728E-4]:2.299937763263E-1,(75[&rate=6.39179271747728E-4]:4.107693742547E-1,((74[&rate=6.39179271747728E-4]:2.501340667935E-1,70[&rate=6.39179271747728E-4]:2.1177790241E-1)[&rate=6.39179271747728E-4]:8.71086196463E-2,76[&rate=6.39179271747728E-4]:3.372426864398E-1)[&rate=6.39179271747728E-4]:7.35266878149E-2)[&rate=6.39179271747728E-4]:3.098052277938E-1)[&rate=6.39179271747728E-4]:5.889739258592E-1,((((134[&rate=6.39179271747728E-4]:3.702820576335E-1,133[&rate=6.39179271747728E-4]:4.004190439346E-1)[&rate=6.39179271747728E-4]:5.344207957158E-2,137[&rate=6.39179271747728E-4]:4.949570139173E-1)[&rate=6.39179271747728E-4]:6.243410420128E-1,(103[&rate=6.39179271747728E-4]:6.045712968637E-1,(29[&rate=6.39179271747728E-4]:5.283615558842E-1,(5[&rate=6.39179271747728E-4]:3.13303820591E-2,12[&rate=6.39179271747728E-4]:6.968654644256E-2)[&rate=6.39179271747728E-4]:3.518256943731E-1)[&rate=6.39179271747728E-4]:3.090864533083E-1)[&rate=6.39179271747728E-4]:1.364041827559E0)[&rate=6.39179271747728E-4]:1.558813584291E-1,52[&rate=6.39179271747728E-4]:4.602007482914E-1)[&rate=6.39179271747728E-4]:1.110814423157E-1)[&rate=6.39179271747728E-4]:2.958554016322E-2)[&rate=6.39179271747728E-4]:2.32057135036E-1)[&rate=6.39179271747728E-4]:6.193784968546E-1)[&rate=6.39179271747728E-4]:1.290376278549E-1,((((40[&rate=6.39179271747728E-4]:5.738722113579E-1,(94[&rate=6.39179271747728E-4]:5.312657806778E-1,(16[&rate=6.39179271747728E-4]:2.521317104743E0,(147[&rate=6.39179271747728E-4]:4.617739545861E-1,97[&rate=6.39179271747728E-4]:3.333586540396E-1)[&rate=6.39179271747728E-4]:3.142727321971E-2)[&rate=6.39179271747728E-4]:4.079679330935E-2)[&rate=6.39179271747728E-4]:9.725123942301E-2)[&rate=6.39179271747728E-4]:2.720280509786E-2,((146[&rate=6.39179271747728E-4]:5.647309139077E-1,(((99[&rate=6.39179271747728E-4]:4.294044698321E-1,96[&rate=6.39179271747728E-4]:3.938853441493E-1)[&rate=6.39179271747728E-4]:1.08439889152E-1,98[&rate=6.39179271747728E-4]:5.159864354869E-1)[&rate=6.39179271747728E-4]:3.803391649197E-2,(100[&rate=6.39179271747728E-4]:3.749649345592E-1,95[&rate=6.39179271747728E-4]:4.596643881113E-1)[&rate=6.39179271747728E-4]:1.052849256164E-1)[&rate=6.39179271747728E-4]:1.890728324014E-2)[&rate=6.39179271747728E-4]:1.379783939096E-2,((101[&rate=6.39179271747728E-4]:8.142756419733E-1,((((102[&rate=6.39179271747728E-4]:1.342124842865E-4,(((140[&rate=6.39179271747728E-4]:5.172292045986E-1,11[&rate=6.39179271747728E-4]:5.364072867903E-1)[&rate=6.39179271747728E-4]:1.072067244373E-1,(23[&rate=6.39179271747728E-4]:5.875720652667E-1,(25[&rate=6.39179271747728E-4]:5.697556492965E-1,20[&rate=6.39179271747728E-4]:5.505775671047E-1)[&rate=6.39179271747728E-4]:2.877532007993E-2)[&rate=6.39179271747728E-4]:1.409734528101E-1)[&rate=6.39179271747728E-4]:2.821931971411E-1,(24[&rate=6.39179271747728E-4]:8.805488111147E-1,(1[&rate=6.39179271747728E-4]:3.925312800722E-2,(21[&rate=6.39179271747728E-4]:7.301526284346E-1,28[&rate=6.39179271747728E-4]:7.54810162681E-1)[&rate=6.39179271747728E-4]:7.074433518914E-2)[&rate=6.39179271747728E-4]:6.04737652993E-2)[&rate=6.39179271747728E-4]:1.411488082129E-1)[&rate=6.39179271747728E-4]:1.40080428773E-1)[&rate=6.39179271747728E-4]:2.396034392908E-1,((((116[&rate=6.39179271747728E-4]:5.482594733464E-1,((139[&rate=6.39179271747728E-4]:1.757490188723E-1,111[&rate=6.39179271747728E-4]:4.065531189313E-4)[&rate=6.39179271747728E-4]:3.782043509779E-1,(104[&rate=6.39179271747728E-4]:6.601424232168E-2,106[&rate=6.39179271747728E-4]:6.601424232168E-2)[&rate=6.39179271747728E-4]:2.961583056108E-1)[&rate=6.39179271747728E-4]:2.463608980167E-1)[&rate=6.39179271747728E-4]:1.594425981462E-1,(148[&rate=6.39179271747728E-4]:3.057937015408E-1,143[&rate=6.39179271747728E-4]:3.030539755134E-1)[&rate=6.39179271747728E-4]:4.402645343354E-1)[&rate=6.39179271747728E-4]:1.764218824548E-2,(((108[&rate=6.39179271747728E-4]:4.789750699382E-1,(((112[&rate=6.39179271747728E-4]:2.855033720814E-1,114[&rate=6.39179271747728E-4]:2.033115912596E-1)[&rate=6.39179271747728E-4]:1.687659406234E-1,107[&rate=6.39179271747728E-4]:4.323515044857E-1)[&rate=6.39179271747728E-4]:5.444532154275E-3,109[&rate=6.39179271747728E-4]:4.569741188317E-1)[&rate=6.39179271747728E-4]:4.39187593255E-2)[&rate=6.39179271747728E-4]:2.159964856007E-1,115[&rate=6.39179271747728E-4]:6.374373089635E-1)[&rate=6.39179271747728E-4]:9.83846954974E-3,(13[&rate=6.39179271747728E-4]:4.012342276393E-1,19[&rate=6.39179271747728E-4]:4.39590392023E-1)[&rate=6.39179271747728E-4]:3.282333316958E-1)[&rate=6.39179271747728E-4]:7.806848122483E-2)[&rate=6.39179271747728E-4]:1.389522379519E-1,(((17[&rate=6.39179271747728E-4]:5.521915569824E-1,14[&rate=6.39179271747728E-4]:5.138353925987E-1)[&rate=6.39179271747728E-4]:1.500127585954E-1,((30[&rate=6.39179271747728E-4]:2.107795394812E-1,4[&rate=6.39179271747728E-4]:3.817679975518E-2)[&rate=6.39179271747728E-4]:5.481045120578E-1,9[&rate=6.39179271747728E-4]:6.355963803061E-1)[&rate=6.39179271747728E-4]:2.003259280599E-2)[&rate=6.39179271747728E-4]:5.699395913079E-2,((110[&rate=6.39179271747728E-4]:6.023496912876E-1,(117[&rate=6.39179271747728E-4]:4.729797242717E-1,105[&rate=6.39179271747728E-4]:4.428427379703E-1)[&rate=6.39179271747728E-4]:1.375891450982E-1)[&rate=6.39179271747728E-4]:8.261698981955E-2,113[&rate=6.39179271747728E-4]:6.904461331619E-1)[&rate=6.39179271747728E-4]:3.039597716301E-2)[&rate=6.39179271747728E-4]:2.256461681868E-1)[&rate=6.39179271747728E-4]:3.672219760029E-1)[&rate=6.39179271747728E-4]:5.716023038197E-2,(142[&rate=6.39179271747728E-4]:1.609334335578E-1,(144[&rate=6.39179271747728E-4]:1.054746383219E-1,(145[&rate=6.39179271747728E-4]:9.047896944405E-2,141[&rate=6.39179271747728E-4]:8.773924341647E-2)[&rate=6.39179271747728E-4]:2.047512093283E-2)[&rate=6.39179271747728E-4]:4.997934318093E-2)[&rate=6.39179271747728E-4]:1.382539791065E0)[&rate=6.39179271747728E-4]:1.778681990194E-1,((((10[&rate=6.39179271747728E-4]:4.287648941575E-1,15[&rate=6.39179271747728E-4]:4.67121058541E-1)[&rate=6.39179271747728E-4]:1.061976747748E-1,6[&rate=6.39179271747728E-4]:5.18524212768E-1)[&rate=6.39179271747728E-4]:1.227938795076E-1,18[&rate=6.39179271747728E-4]:7.043317909056E-1)[&rate=6.39179271747728E-4]:1.161032284304E-1,(3[&rate=6.39179271747728E-4]:4.23450147478E-1,(((88[&rate=6.39179271747728E-4]:1.677496024557E-1,89[&rate=6.39179271747728E-4]:1.814482325928E-1)[&rate=6.39179271747728E-4]:6.769746687019E-2,87[&rate=6.39179271747728E-4]:2.354470693259E-1)[&rate=6.39179271747728E-4]:8.023408417025E-2,(((90[&rate=6.39179271747728E-4]:2.903979474515E-2,91[&rate=6.39179271747728E-4]:2.903979474515E-2)[&rate=6.39179271747728E-4]:1.020708823662E-2,92[&rate=6.39179271747728E-4]:3.924688298178E-2)[&rate=6.39179271747728E-4]:2.515872736072E-1,(((93[&rate=6.39179271747728E-4]:1.141134821334E-1,85[&rate=6.39179271747728E-4]:1.004148519964E-1)[&rate=6.39179271747728E-4]:5.074505959085E-2,(84[&rate=6.39179271747728E-4]:1.237984214248E-1,86[&rate=6.39179271747728E-4]:1.237984214248E-1)[&rate=6.39179271747728E-4]:2.736149016244E-2)[&rate=6.39179271747728E-4]:6.681356363779E-2,83[&rate=6.39179271747728E-4]:2.17973475225E-1)[&rate=6.39179271747728E-4]:5.916205122701E-2)[&rate=6.39179271747728E-4]:3.854562704418E-2)[&rate=6.39179271747728E-4]:6.47495021379E-1)[&rate=6.39179271747728E-4]:2.819163787074E-1)[&rate=6.39179271747728E-4]:7.666598289637E-1)[&rate=6.39179271747728E-4]:3.449890128518E-1)[&rate=6.39179271747728E-4]:4.441778386054E-1,(((((22[&rate=6.39179271747728E-4]:4.726273757597E-1,27[&rate=6.39179271747728E-4]:4.89065731924E-1)[&rate=6.39179271747728E-4]:3.138454567201E-1,31[&rate=6.39179271747728E-4]:8.412673530278E-1)[&rate=6.39179271747728E-4]:3.677402431843E-2,(26[&rate=6.39179271747728E-4]:8.215387328177E-1,(7[&rate=6.39179271747728E-4]:4.260214146341E-1,8[&rate=6.39179271747728E-4]:4.260214146341E-1)[&rate=6.39179271747728E-4]:2.88668003115E-1)[&rate=6.39179271747728E-4]:1.266702809015E-2)[&rate=6.39179271747728E-4]:1.238913502418E-1,2[&rate=6.39179271747728E-4]:7.745354673139E-1)[&rate=6.39179271747728E-4]:1.364416949881E0,39[&rate=6.39179271747728E-4]:1.822266143655E-1)[&rate=6.39179271747728E-4]:1.030627072194E-1)[&rate=6.39179271747728E-4]:1.730208524788E-1)[&rate=6.39179271747728E-4]:1.42764842392E-1)[&rate=6.39179271747728E-4]:1.366211085031E-1,38[&rate=6.39179271747728E-4]:6.693901140298E-1)[&rate=6.39179271747728E-4]:2.596963583406E-1,(35[&rate=6.39179271747728E-4]:2.663976035195E-2,(36[&rate=6.39179271747728E-4]:7.030851965395E-2,((121[&rate=6.39179271747728E-4]:1.642448935944E0,127[&rate=6.39179271747728E-4]:2.083544826355E0)[&rate=6.39179271747728E-4]:3.504943568191E-1,(((118[&rate=6.39179271747728E-4]:6.144387164056E-1,(((132[&rate=6.39179271747728E-4]:2.148948762872E-1,(131[&rate=6.39179271747728E-4]:1.304857174288E-1,130[&rate=6.39179271747728E-4]:1.277459914015E-1)[&rate=6.39179271747728E-4]:8.44091588584E-2)[&rate=6.39179271747728E-4]:1.639990034034E-2,129[&rate=6.39179271747728E-4]:2.285550506002E-1)[&rate=6.39179271747728E-4]:2.214383780209E-1,69[&rate=6.39179271747728E-4]:5.979386341007E-1)[&rate=6.39179271747728E-4]:2.745898641453E-2)[&rate=6.39179271747728E-4]:7.529833390752E-1,128[&rate=6.39179271747728E-4]:1.227696028084E0)[&rate=6.39179271747728E-4]:7.477899905671E-2,((((47[&rate=6.39179271747728E-4]:3.29089816773E-1,51[&rate=6.39179271747728E-4]:3.017674124015E-1)[&rate=6.39179271747728E-4]:6.470061775499E-2,((43[&rate=6.39179271747728E-4]:3.70912731718E-1,(((48[&rate=6.39179271747728E-4]:2.623216307427E-1,42[&rate=6.39179271747728E-4]:2.240702646225E-1)[&rate=6.39179271747728E-4]:3.728011601017E-2,41[&rate=6.39179271747728E-4]:2.558858997584E-1)[&rate=6.39179271747728E-4]:5.873580725743E-2,46[&rate=6.39179271747728E-4]:3.692665157588E-1)[&rate=6.39179271747728E-4]:1.646215959206E-3)[&rate=6.39179271747728E-4]:2.082058808854E-2,(49[&rate=6.39179271747728E-4]:2.869244294749E-1,50[&rate=6.39179271747728E-4]:2.869244294749E-1)[&rate=6.39179271747728E-4]:7.202200508595E-2)[&rate=6.39179271747728E-4]:2.057114721368E-3)[&rate=6.39179271747728E-4]:4.753428840466E-2,(44[&rate=6.39179271747728E-4]:3.382265805415E-1,45[&rate=6.39179271747728E-4]:3.354943401043E-1)[&rate=6.39179271747728E-4]:9.76336615169E-2)[&rate=6.39179271747728E-4]:9.589649024339E-2,(((60[&rate=6.39179271747728E-4]:9.523420162615E-2,64[&rate=6.39179271747728E-4]:2.459191331329E-1)[&rate=6.39179271747728E-4]:2.036620005149E-2,(65[&rate=6.39179271747728E-4]:1.155710202836E-1,62[&rate=6.39179271747728E-4]:3.073518422014E-1)[&rate=6.39179271747728E-4]:2.938139402398E-5)[&rate=6.39179271747728E-4]:2.262215799272E-1,(61[&rate=6.39179271747728E-4]:4.542150468544E-2,63[&rate=6.39179271747728E-4]:4.325614274392E-3)[&rate=6.39179271747728E-4]:4.881812988371E-1)[&rate=6.39179271747728E-4]:9.085439280307E-1)[&rate=6.39179271747728E-4]:5.432298431662E-5)[&rate=6.39179271747728E-4]:9.320799165024E-2)[&rate=6.39179271747728E-4]:1.568172816854E-1)[&rate=6.39179271747728E-4]:2.906583163757E-3)[&rate=6.39179271747728E-4]:3.000812655029E-1)[&rate=6.39179271747728E-4]:3.216534252492E-1)[&rate=6.39179271747728E-4]:2.224368346092E-1,((66[&rate=6.39179271747728E-4]:3.728778631991E-1,(67[&rate=6.39179271747728E-4]:1.159923590718E-1,((124[&rate=6.39179271747728E-4]:3.657344451763E-2,123[&rate=6.39179271747728E-4]:3.930568495476E-2)[&rate=6.39179271747728E-4]:2.79034353295E-1,122[&rate=6.39179271747728E-4]:3.183400382497E-1)[&rate=6.39179271747728E-4]:2.989248711628E-1)[&rate=6.39179271747728E-4]:2.568855041273E-1)[&rate=6.39179271747728E-4]:2.642001335659E-2,(((((138[&rate=6.39179271747728E-4]:1.998571659571E-1,136[&rate=6.39179271747728E-4]:6.83503166419E-2)[&rate=6.39179271747728E-4]:4.101158247887E-1,135[&rate=6.39179271747728E-4]:4.099729907457E-1)[&rate=6.39179271747728E-4]:8.18547029145E-1,120[&rate=6.39179271747728E-4]:1.480574814411E0)[&rate=6.39179271747728E-4]:1.567703697976E-1,126[&rate=6.39179271747728E-4]:9.47533072524E-1)[&rate=6.39179271747728E-4]:2.834958358691E-2,119[&rate=6.39179271747728E-4]:1.761585178755E0)[&rate=6.39179271747728E-4]:6.705894101297E-1)[&rate=6.39179271747728E-4]:4.715134091576E-1)[&rate=6.39179271747728E-4]:2.711010250275E-2,(32[&rate=6.39179271747728E-4]:3.855783583004E-3,33[&rate=6.39179271747728E-4]:9.335235637718E-3)[&rate=6.39179271747728E-4]:9.134097783872E-3)[&rate=6.39179271747728E-4]:4.407578023295E-3);
tree STATE_75240000 [&joint=-20967.031696567195,lnP=-20967.031696567195] = [&R] (((32[&rate=5.561328736043523E-4]:4.652783519188E-3,((((((95[&rate=5.561328736043523E-4]:6.884276686898E-1,(94[&rate=5.561328736043523E-4]:5.726521529795E-1,100[&rate=5.561328736043523E-4]:5.726521529795E-1)[&rate=5.561328736043523E-4]:3.107606215825E-2)[&rate=5.561328736043523E-4]:2.447924346377E-1,(96[&rate=5.561328736043523E-4]:5.233750255964E-1,99[&rate=5.561328736043523E-4]:5.588941512793E-1)[&rate=5.561328736043523E-4]:3.852549137968E-1)[&rate=5.561328736043523E-4]:1.071171082792E-2,(98[&rate=5.561328736043523E-4]:8.731584063883E-1,(101[&rate=5.561328736043523E-4]:1.362559800625E0,(((3[&rate=5.561328736043523E-4]:2.361274651468E-1,((88[&rate=5.561328736043523E-4]:9.740883084483E-2,89[&rate=5.561328736043523E-4]:1.111074609818E-1)[&rate=5.561328736043523E-4]:1.743373816876E-1,(((83[&rate=5.561328736043523E-4]:7.1000196547E-2,(85[&rate=5.561328736043523E-4]:4.781634782787E-2,86[&rate=5.561328736043523E-4]:4.781634782787E-2)[&rate=5.561328736043523E-4]:2.318384871913E-2)[&rate=5.561328736043523E-4]:2.331422956656E-2,(93[&rate=5.561328736043523E-4]:1.017166573795E-1,84[&rate=5.561328736043523E-4]:8.801802724249E-2)[&rate=5.561328736043523E-4]:6.296398871067E-3)[&rate=5.561328736043523E-4]:6.346708464131E-2,(87[&rate=5.561328736043523E-4]:1.048798138421E-1,((90[&rate=5.561328736043523E-4]:1.250850458419E-2,91[&rate=5.561328736043523E-4]:1.250850458419E-2)[&rate=5.561328736043523E-4]:8.293135256931E-2,92[&rate=5.561328736043523E-4]:9.543985715351E-2)[&rate=5.561328736043523E-4]:2.313858682565E-2)[&rate=5.561328736043523E-4]:5.290169691273E-2)[&rate=5.561328736043523E-4]:1.139647017776E-1)[&rate=5.561328736043523E-4]:5.041072800115E-1)[&rate=5.561328736043523E-4]:9.963718499665E-1,((10[&rate=5.561328736043523E-4]:3.126177938887E-1,15[&rate=5.561328736043523E-4]:3.509739582722E-1)[&rate=5.561328736043523E-4]:3.059542988773E-1,(6[&rate=5.561328736043523E-4]:5.587482813205E-1,18[&rate=5.561328736043523E-4]:6.217619799507E-1)[&rate=5.561328736043523E-4]:4.338545528109E-2)[&rate=5.561328736043523E-4]:6.824203730321E-1)[&rate=5.561328736043523E-4]:1.05113963406E-1,(((((((109[&rate=5.561328736043523E-4]:3.961080536048E-1,(112[&rate=5.561328736043523E-4]:2.897320785437E-1,114[&rate=5.561328736043523E-4]:2.075402977218E-1)[&rate=5.561328736043523E-4]:1.091157010885E-1)[&rate=5.561328736043523E-4]:7.058999061737E-2,(108[&rate=5.561328736043523E-4]:2.496802326402E-1,107[&rate=5.561328736043523E-4]:2.524199586676E-1)[&rate=5.561328736043523E-4]:1.951000033629E-1)[&rate=5.561328736043523E-4]:2.257701323947E-1,(115[&rate=5.561328736043523E-4]:4.123702979157E-1,(13[&rate=5.561328736043523E-4]:1.835829241801E-1,19[&rate=5.561328736043523E-4]:2.219390885638E-1)[&rate=5.561328736043523E-4]:3.109791545574E-1)[&rate=5.561328736043523E-4]:2.006458239067E-1)[&rate=5.561328736043523E-4]:3.193465194973E-1,(116[&rate=5.561328736043523E-4]:5.404422431501E-1,((148[&rate=5.561328736043523E-4]:2.051519698845E-1,143[&rate=5.561328736043523E-4]:2.024122438572E-1)[&rate=5.561328736043523E-4]:3.433720320759E-1,(104[&rate=5.561328736043523E-4]:2.712250035811E-1,((111[&rate=5.561328736043523E-4]:1.413149705052E-1,139[&rate=5.561328736043523E-4]:3.166574362585E-1)[&rate=5.561328736043523E-4]:1.141582730688E-1,106[&rate=5.561328736043523E-4]:2.390348874096E-1)[&rate=5.561328736043523E-4]:3.219011617157E-2)[&rate=5.561328736043523E-4]:2.992168065984E-1)[&rate=5.561328736043523E-4]:3.027440557335E-2)[&rate=5.561328736043523E-4]:3.919203981696E-1)[&rate=5.561328736043523E-4]:2.298120855692E-2,((113[&rate=5.561328736043523E-4]:8.43739452281E-1,(((30[&rate=5.561328736043523E-4]:5.12947650408E-1,4[&rate=5.561328736043523E-4]:3.40344910682E-1)[&rate=5.561328736043523E-4]:2.187869391077E-1,(17[&rate=5.561328736043523E-4]:4.539984876116E-1,14[&rate=5.561328736043523E-4]:4.156423232279E-1)[&rate=5.561328736043523E-4]:2.010237731369E-1)[&rate=5.561328736043523E-4]:1.842697946076E-1,(9[&rate=5.561328736043523E-4]:5.160751819403E-1,117[&rate=5.561328736043523E-4]:5.2703408605E-1)[&rate=5.561328736043523E-4]:2.7664153095E-1)[&rate=5.561328736043523E-4]:4.28035613086E-2)[&rate=5.561328736043523E-4]:9.624676071852E-2,(105[&rate=5.561328736043523E-4]:5.835362773629E-1,110[&rate=5.561328736043523E-4]:6.05454085582E-1)[&rate=5.561328736043523E-4]:3.290526753628E-1)[&rate=5.561328736043523E-4]:9.754941769895E-2)[&rate=5.561328736043523E-4]:2.286559839323E-1,((102[&rate=5.561328736043523E-4]:1.568413569078E-1,(24[&rate=5.561328736043523E-4]:1.101794155275E0,(1[&rate=5.561328736043523E-4]:1.394398948859E-1,(21[&rate=5.561328736043523E-4]:5.344182460865E-1,28[&rate=5.561328736043523E-4]:5.59075780333E-1)[&rate=5.561328736043523E-4]:3.666654844159E-1)[&rate=5.561328736043523E-4]:1.815323425811E-1)[&rate=5.561328736043523E-4]:2.16691037249E-1)[&rate=5.561328736043523E-4]:1.872471878054E-2,((23[&rate=5.561328736043523E-4]:5.756128642775E-1,(25[&rate=5.561328736043523E-4]:5.046891297422E-1,20[&rate=5.561328736043523E-4]:4.855110475504E-1)[&rate=5.561328736043523E-4]:8.188263864501E-2)[&rate=5.561328736043523E-4]:4.337799907639E-2,(140[&rate=5.561328736043523E-4]:4.250179386992E-1,11[&rate=5.561328736043523E-4]:4.441960208909E-1)[&rate=5.561328736043523E-4]:8.98633356138E-2)[&rate=5.561328736043523E-4]:7.072601438411E-1)[&rate=5.561328736043523E-4]:1.665293620288E-2)[&rate=5.561328736043523E-4]:2.542958702154E-2,(142[&rate=5.561328736043523E-4]:6.746008552126E-1,(144[&rate=5.561328736043523E-4]:5.183680638582E-1,(141[&rate=5.561328736043523E-4]:4.882183177638E-1,145[&rate=5.561328736043523E-4]:4.909580437914E-1)[&rate=5.561328736043523E-4]:3.28894721217E-2)[&rate=5.561328736043523E-4]:1.507533392995E-1)[&rate=5.561328736043523E-4]:7.896230861659E-1)[&rate=5.561328736043523E-4]:1.227044056339E-1)[&rate=5.561328736043523E-4]:1.027686248134E0)[&rate=5.561328736043523E-4]:3.553474642105E-1)[&rate=5.561328736043523E-4]:5.984444601849E-2)[&rate=5.561328736043523E-4]:1.004958042984E-1,((40[&rate=5.561328736043523E-4]:8.007735519753E-1,(146[&rate=5.561328736043523E-4]:7.494874576107E-1,97[&rate=5.561328736043523E-4]:5.582306270096E-1)[&rate=5.561328736043523E-4]:1.715046735995E-1)[&rate=5.561328736043523E-4]:2.037973569185E-2,(((147[&rate=5.561328736043523E-4]:4.222012011465E-1,(((7[&rate=5.561328736043523E-4]:3.433098497121E-1,8[&rate=5.561328736043523E-4]:3.433098497121E-1)[&rate=5.561328736043523E-4]:4.569518692998E-1,26[&rate=5.561328736043523E-4]:9.071110340805E-1)[&rate=5.561328736043523E-4]:4.077181639688E-2,((2[&rate=5.561328736043523E-4]:4.042589384479E-1,31[&rate=5.561328736043523E-4]:6.31656198722E-1)[&rate=5.561328736043523E-4]:3.08281937451E-1,(22[&rate=5.561328736043523E-4]:6.436887703559E-1,27[&rate=5.561328736043523E-4]:6.601271265202E-1)[&rate=5.561328736043523E-4]:2.41454845269E-1)[&rate=5.561328736043523E-4]:5.178033074279E-2)[&rate=5.561328736043523E-4]:1.557228748154E0)[&rate=5.561328736043523E-4]:4.911146687643E-2,39[&rate=5.561328736043523E-4]:4.139356188426E-1)[&rate=5.561328736043523E-4]:3.733926411676E-1,16[&rate=5.561328736043523E-4]:2.872821186127E0)[&rate=5.561328736043523E-4]:3.382502765701E-2)[&rate=5.561328736043523E-4]:8.393006849171E-2)[&rate=5.561328736043523E-4]:2.438607718576E-1,38[&rate=5.561328736043523E-4]:1.080638117087E0)[&rate=5.561328736043523E-4]:3.884251864886E-1,((121[&rate=5.561328736043523E-4]:2.274249026523E0,((35[&rate=5.561328736043523E-4]:1.394886616541E-1,((((65[&rate=5.561328736043523E-4]:9.209322866859E-2,(62[&rate=5.561328736043523E-4]:2.614786488947E-1,(64[&rate=5.561328736043523E-4]:1.865702916472E-1,60[&rate=5.561328736043523E-4]:3.588536014048E-2)[&rate=5.561328736043523E-4]:3.381246683644E-2)[&rate=5.561328736043523E-4]:2.239540169167E-2)[&rate=5.561328736043523E-4]:3.657313910146E-1,(61[&rate=5.561328736043523E-4]:1.428185782703E-1,63[&rate=5.561328736043523E-4]:1.017226878592E-1)[&rate=5.561328736043523E-4]:5.067868633307E-1)[&rate=5.561328736043523E-4]:7.607469907122E-1,(128[&rate=5.561328736043523E-4]:1.053042723092E0,((((130[&rate=5.561328736043523E-4]:7.513167436428E-2,(132[&rate=5.561328736043523E-4]:5.460314427168E-2,129[&rate=5.561328736043523E-4]:5.186341824432E-2)[&rate=5.561328736043523E-4]:2.326825611996E-2)[&rate=5.561328736043523E-4]:8.551699694801E-2,131[&rate=5.561328736043523E-4]:1.633883973396E-1)[&rate=5.561328736043523E-4]:2.919370178254E-1,118[&rate=5.561328736043523E-4]:5.895719905076E-1)[&rate=5.561328736043523E-4]:3.998482656263E-2,69[&rate=5.561328736043523E-4]:6.405157211799E-1)[&rate=5.561328736043523E-4]:5.632119334192E-1)[&rate=5.561328736043523E-4]:2.175836818238E-1)[&rate=5.561328736043523E-4]:2.291433261994E-1,(((((42[&rate=5.561328736043523E-4]:3.906138683137E-1,(41[&rate=5.561328736043523E-4]:3.626115117008E-1,48[&rate=5.561328736043523E-4]:4.063273586952E-1)[&rate=5.561328736043523E-4]:2.253787573868E-2)[&rate=5.561328736043523E-4]:4.776472702944E-2,43[&rate=5.561328736043523E-4]:4.875589232119E-1)[&rate=5.561328736043523E-4]:8.970673886832E-5,46[&rate=5.561328736043523E-4]:4.876486299507E-1)[&rate=5.561328736043523E-4]:8.7678268796E-2,((49[&rate=5.561328736043523E-4]:4.577383668909E-1,50[&rate=5.561328736043523E-4]:4.577383668909E-1)[&rate=5.561328736043523E-4]:5.697297957266E-2,((47[&rate=5.561328736043523E-4]:4.51996134849E-1,51[&rate=5.561328736043523E-4]:4.246737304775E-1)[&rate=5.561328736043523E-4]:2.76241142803E-2,44[&rate=5.561328736043523E-4]:4.74155768255E-1)[&rate=5.561328736043523E-4]:6.787798258008E-2)[&rate=5.561328736043523E-4]:2.782866703739E-2)[&rate=5.561328736043523E-4]:3.25227436814E-2,45[&rate=5.561328736043523E-4]:5.996529211167E-1)[&rate=5.561328736043523E-4]:1.267205977072E-1)[&rate=5.561328736043523E-4]:1.684860538265E-1)[&rate=5.561328736043523E-4]:3.298629734289E-3,127[&rate=5.561328736043523E-4]:2.70991057906E0)[&rate=5.561328736043523E-4]:5.434337874335E-3)[&rate=5.561328736043523E-4]:5.491738429288E-3,36[&rate=5.561328736043523E-4]:2.002887101577E-1)[&rate=5.561328736043523E-4]:7.129844893686E-1)[&rate=5.561328736043523E-4]:2.288643330781E-2)[&rate=5.561328736043523E-4]:3.798566729659E-3,33[&rate=5.561328736043523E-4]:1.393080230356E-2)[&rate=5.561328736043523E-4]:1.696467128215E-2,(34[&rate=5.561328736043523E-4]:2.211305480328E-3,((((66[&rate=5.561328736043523E-4]:9.809602483025E-2,((138[&rate=5.561328736043523E-4]:1.782135946688E-1,136[&rate=5.561328736043523E-4]:4.670674535355E-2)[&rate=5.561328736043523E-4]:4.52610794018E-1,135[&rate=5.561328736043523E-4]:4.308243886867E-1)[&rate=5.561328736043523E-4]:1.352203142993E0)[&rate=5.561328736043523E-4]:2.149773471061E-2,((119[&rate=5.561328736043523E-4]:1.722347801664E0,120[&rate=5.561328736043523E-4]:1.626457390705E0)[&rate=5.561328736043523E-4]:3.810554077796E-2,126[&rate=5.561328736043523E-4]:9.747508197984E-1)[&rate=5.561328736043523E-4]:3.920171294274E-1)[&rate=5.561328736043523E-4]:4.961676431773E-1,(67[&rate=5.561328736043523E-4]:3.741454800718E-1,(122[&rate=5.561328736043523E-4]:4.737600028038E-1,(123[&rate=5.561328736043523E-4]:4.455618447796E-1,124[&rate=5.561328736043523E-4]:4.428296043425E-1)[&rate=5.561328736043523E-4]:2.819815802423E-2)[&rate=5.561328736043523E-4]:4.016580276086E-1)[&rate=5.561328736043523E-4]:2.416159226464E-1)[&rate=5.561328736043523E-4]:2.476594819754E-1,((((37[&rate=5.561328736043523E-4]:3.360758278985E-1,(57[&rate=5.561328736043523E-4]:2.941599397814E-1,(((56[&rate=5.561328736043523E-4]:2.318114380375E-1,55[&rate=5.561328736043523E-4]:2.318114380375E-1)[&rate=5.561328736043523E-4]:2.2741961677E-2,58[&rate=5.561328736043523E-4]:2.818758040863E-1)[&rate=5.561328736043523E-4]:2.732660422476E-2,54[&rate=5.561328736043523E-4]:2.518253591307E-1)[&rate=5.561328736043523E-4]:1.350974093331E-3)[&rate=5.561328736043523E-4]:6.396762434084E-3)[&rate=5.561328736043523E-4]:4.86174386668E-3,59[&rate=5.561328736043523E-4]:3.02686205645E-1)[&rate=5.561328736043523E-4]:4.485981097704E-1,68[&rate=5.561328736043523E-4]:7.021039875464E-1)[&rate=5.561328736043523E-4]:6.663615560068E-1,(125[&rate=5.561328736043523E-4]:1.06420785764E0,(53[&rate=5.561328736043523E-4]:9.173032673571E-1,(((52[&rate=5.561328736043523E-4]:6.407089198168E-1,(103[&rate=5.561328736043523E-4]:5.14967620136E-1,(29[&rate=5.561328736043523E-4]:5.704424326209E-1,(5[&rate=5.561328736043523E-4]:1.539432749735E-1,12[&rate=5.561328736043523E-4]:1.922994393569E-1)[&rate=5.561328736043523E-4]:2.712936781954E-1)[&rate=5.561328736043523E-4]:1.774018998439E-1)[&rate=5.561328736043523E-4]:1.790035034242E0)[&rate=5.561328736043523E-4]:3.856937350212E-3,(((80[&rate=5.561328736043523E-4]:1.448927470061E-1,81[&rate=5.561328736043523E-4]:1.448927470061E-1)[&rate=5.561328736043523E-4]:4.02370160236E-1,(((71[&rate=5.561328736043523E-4]:1.066077394546E-1,73[&rate=5.561328736043523E-4]:1.751008901394E-1)[&rate=5.561328736043523E-4]:1.026908877688E-1,77[&rate=5.561328736043523E-4]:2.723123258535E-1)[&rate=5.561328736043523E-4]:1.491589308037E-1,(((78[&rate=5.561328736043523E-4]:6.029408107326E-2,72[&rate=5.561328736043523E-4]:3.837627285394E-2)[&rate=5.561328736043523E-4]:1.967690830928E-1,79[&rate=5.561328736043523E-4]:2.570631641661E-1)[&rate=5.561328736043523E-4]:3.072668156304E-2,82[&rate=5.561328736043523E-4]:2.960090238112E-1)[&rate=5.561328736043523E-4]:9.806497257204E-2)[&rate=5.561328736043523E-4]:1.696272670233E-1)[&rate=5.561328736043523E-4]:2.416145687757E-1,((76[&rate=5.561328736043523E-4]:3.997269927095E-1,(70[&rate=5.561328736043523E-4]:2.60190309463E-1,74[&rate=5.561328736043523E-4]:2.985464738465E-1)[&rate=5.561328736043523E-4]:1.01180518863E-1)[&rate=5.561328736043523E-4]:8.273694978898E-2,75[&rate=5.561328736043523E-4]:4.824639424985E-1)[&rate=5.561328736043523E-4]:3.557286020124E-1)[&rate=5.561328736043523E-4]:5.446396499568E-1)[&rate=5.561328736043523E-4]:2.76180854292E-2,((137[&rate=5.561328736043523E-4]:2.836688025996E-1,133[&rate=5.561328736043523E-4]:2.425729121885E-1)[&rate=5.561328736043523E-4]:1.307134571821E-1,134[&rate=5.561328736043523E-4]:3.431493830695E-1)[&rate=5.561328736043523E-4]:1.072780348882E0)[&rate=5.561328736043523E-4]:2.533160460723E-1)[&rate=5.561328736043523E-4]:3.572871039443E-1)[&rate=5.561328736043523E-4]:4.709243525797E-1)[&rate=5.561328736043523E-4]:4.267597891268E-2)[&rate=5.561328736043523E-4]:1.804119416813E-3)[&rate=5.561328736043523E-4]:4.512252426976E-2);
tree STATE_75330000 [&joint=-20987.074148499636,lnP=-20987.074148499636] = [&R] (33[&rate=5.168789999775404E-4]:2.634936755735E-1,((((((57[&rate=5.168789999775404E-4]:4.38258600729E-1,((58[&rate=5.168789999775404E-4]:2.543981144407E-1,(37[&rate=5.168789999775404E-4]:2.480959976083E-1,(59[&rate=5.168789999775404E-4]:1.461662398946E-1,54[&rate=5.168789999775404E-4]:1.079148737744E-1)[&rate=5.168789999775404E-4]:6.367839159346E-2)[&rate=5.168789999775404E-4]:2.542779989257E-2)[&rate=5.168789999775404E-4]:9.112313985909E-2,(56[&rate=5.168789999775404E-4]:2.388843084915E-1,55[&rate=5.168789999775404E-4]:2.388843084915E-1)[&rate=5.168789999775404E-4]:7.931454143663E-2)[&rate=5.168789999775404E-4]:1.091307890522E-1)[&rate=5.168789999775404E-4]:4.152733832264E-1,68[&rate=5.168789999775404E-4]:8.016194156493E-1)[&rate=5.168789999775404E-4]:3.227950180918E-1,(125[&rate=5.168789999775404E-4]:9.908784662015E-1,((((80[&rate=5.168789999775404E-4]:6.230885705832E-2,81[&rate=5.168789999775404E-4]:6.230885705832E-2)[&rate=5.168789999775404E-4]:4.336189701383E-1,((77[&rate=5.168789999775404E-4]:1.677814143529E-1,73[&rate=5.168789999775404E-4]:1.732608664076E-1)[&rate=5.168789999775404E-4]:3.6966829604E-1,((79[&rate=5.168789999775404E-4]:2.890036448334E-1,(82[&rate=5.168789999775404E-4]:1.973091645621E-1,(78[&rate=5.168789999775404E-4]:1.6922065364E-1,72[&rate=5.168789999775404E-4]:1.473028454207E-1)[&rate=5.168789999775404E-4]:1.986933284005E-2)[&rate=5.168789999775404E-4]:9.991365835335E-2)[&rate=5.168789999775404E-4]:6.396953465851E-2,71[&rate=5.168789999775404E-4]:3.255759192179E-1)[&rate=5.168789999775404E-4]:1.488600925448E-1)[&rate=5.168789999775404E-4]:2.31373324217E-3)[&rate=5.168789999775404E-4]:1.960750876886E-1,(((76[&rate=5.168789999775404E-4]:5.335546610347E-1,70[&rate=5.168789999775404E-4]:4.951984966513E-1)[&rate=5.168789999775404E-4]:2.227954091623E-3,74[&rate=5.168789999775404E-4]:5.357826151264E-1)[&rate=5.168789999775404E-4]:1.817288094688E-1,75[&rate=5.168789999775404E-4]:7.175114245951E-1)[&rate=5.168789999775404E-4]:2.380655878319E-2)[&rate=5.168789999775404E-4]:7.435249636461E-1,(53[&rate=5.168789999775404E-4]:6.179437566365E-1,((52[&rate=5.168789999775404E-4]:5.556235182114E-1,((134[&rate=5.168789999775404E-4]:4.359334621035E-1,133[&rate=5.168789999775404E-4]:4.660704484047E-1)[&rate=5.168789999775404E-4]:1.712122785676E-1,137[&rate=5.168789999775404E-4]:6.783786173833E-1)[&rate=5.168789999775404E-4]:6.922235668959E-1)[&rate=5.168789999775404E-4]:5.434528947128E-3,(103[&rate=5.168789999775404E-4]:8.922107037964E-1,(29[&rate=5.168789999775404E-4]:6.40268406615E-1,(5[&rate=5.168789999775404E-4]:2.432371820917E-1,12[&rate=5.168789999775404E-4]:2.815933464751E-1)[&rate=5.168789999775404E-4]:2.518257450713E-1)[&rate=5.168789999775404E-4]:4.848190095102E-1)[&rate=5.168789999775404E-4]:1.333141077923E0)[&rate=5.168789999775404E-4]:6.508243078935E-2)[&rate=5.168789999775404E-4]:1.204361317758E-1)[&rate=5.168789999775404E-4]:4.628810914504E-1)[&rate=5.168789999775404E-4]:3.002026342063E-1)[&rate=5.168789999775404E-4]:2.952855230551E-1,((38[&rate=5.168789999775404E-4]:1.038959693469E0,((((96[&rate=5.168789999775404E-4]:7.629448244007E-1,99[&rate=5.168789999775404E-4]:7.984639500836E-1)[&rate=5.168789999775404E-4]:1.668907140401E-1,(98[&rate=5.168789999775404E-4]:8.606139209285E-1,(95[&rate=5.168789999775404E-4]:6.633996603166E-1,(94[&rate=5.168789999775404E-4]:2.534210360621E-1,100[&rate=5.168789999775404E-4]:2.534210360621E-1)[&rate=5.168789999775404E-4]:3.252791707024E-1)[&rate=5.168789999775404E-4]:2.081432223606E-1)[&rate=5.168789999775404E-4]:8.288281969795E-2)[&rate=5.168789999775404E-4]:1.314111671493E-2,((2[&rate=5.168789999775404E-4]:1.327778073511E0,(((7[&rate=5.168789999775404E-4]:1.058106532429E-1,8[&rate=5.168789999775404E-4]:1.058106532429E-1)[&rate=5.168789999775404E-4]:4.213883802079E-1,26[&rate=5.168789999775404E-4]:6.340483485193E-1)[&rate=5.168789999775404E-4]:4.168688261779E-1,((22[&rate=5.168789999775404E-4]:3.192324234269E-1,27[&rate=5.168789999775404E-4]:3.356707795913E-1)[&rate=5.168789999775404E-4]:5.168321011304E-1,31[&rate=5.168789999775404E-4]:8.908590451054E-1)[&rate=5.168789999775404E-4]:2.038937460302E-1)[&rate=5.168789999775404E-4]:4.604225426493E-1)[&rate=5.168789999775404E-4]:1.440958280607E0,(101[&rate=5.168789999775404E-4]:1.19931890904E0,((((88[&rate=5.168789999775404E-4]:9.76789042643E-2,89[&rate=5.168789999775404E-4]:1.113775344013E-1)[&rate=5.168789999775404E-4]:7.682413824264E-1,((((90[&rate=5.168789999775404E-4]:4.500367889293E-2,91[&rate=5.168789999775404E-4]:4.500367889293E-2)[&rate=5.168789999775404E-4]:2.094385246243E-2,92[&rate=5.168789999775404E-4]:6.594753135535E-2)[&rate=5.168789999775404E-4]:1.547685167248E-1,87[&rate=5.168789999775404E-4]:2.070174179432E-1)[&rate=5.168789999775404E-4]:6.094758342004E-2,(((93[&rate=5.168789999775404E-4]:3.544432129583E-2,84[&rate=5.168789999775404E-4]:2.174569115881E-2)[&rate=5.168789999775404E-4]:6.416517033105E-2,85[&rate=5.168789999775404E-4]:8.591086148987E-2)[&rate=5.168789999775404E-4]:5.49837947057E-2,(86[&rate=5.168789999775404E-4]:3.186271450867E-3,83[&rate=5.168789999775404E-4]:3.186271450867E-3)[&rate=5.168789999775404E-4]:1.377083847447E-1)[&rate=5.168789999775404E-4]:1.270703451676E-1)[&rate=5.168789999775404E-4]:5.979552853275E-1)[&rate=5.168789999775404E-4]:1.182937787035E0,(((10[&rate=5.168789999775404E-4]:5.228094008057E-1,15[&rate=5.168789999775404E-4]:5.611655651892E-1)[&rate=5.168789999775404E-4]:2.044879126061E-1,18[&rate=5.168789999775404E-4]:7.738726558775E-1)[&rate=5.168789999775404E-4]:1.425992439031E-2,6[&rate=5.168789999775404E-4]:7.251188816377E-1)[&rate=5.168789999775404E-4]:8.360679592115E-1)[&rate=5.168789999775404E-4]:2.962946215117E-2,((((((1[&rate=5.168789999775404E-4]:2.155308806878E-2,(28[&rate=5.168789999775404E-4]:6.949140868937E-1,21[&rate=5.168789999775404E-4]:6.702565526473E-1)[&rate=5.168789999775404E-4]:1.12940371038E-1)[&rate=5.168789999775404E-4]:2.793659383269E-1,24[&rate=5.168789999775404E-4]:1.081740944204E0)[&rate=5.168789999775404E-4]:2.526792374398E-1,(((20[&rate=5.168789999775404E-4]:6.123550902967E-1,25[&rate=5.168789999775404E-4]:6.315331724884E-1)[&rate=5.168789999775404E-4]:1.76460108267E-1,23[&rate=5.168789999775404E-4]:7.970343766457E-1)[&rate=5.168789999775404E-4]:1.648524730245E-1,(140[&rate=5.168789999775404E-4]:7.094776363874E-1,11[&rate=5.168789999775404E-4]:7.286557185792E-1)[&rate=5.168789999775404E-4]:1.482996242418E-1)[&rate=5.168789999775404E-4]:3.615744278638E-1)[&rate=5.168789999775404E-4]:7.354871253257E-3,102[&rate=5.168789999775404E-4]:1.801312172806E-1)[&rate=5.168789999775404E-4]:1.963895667856E-1,((((((13[&rate=5.168789999775404E-4]:5.261314412256E-1,19[&rate=5.168789999775404E-4]:5.644876056093E-1)[&rate=5.168789999775404E-4]:1.836186493571E-1,115[&rate=5.168789999775404E-4]:6.275583097609E-1)[&rate=5.168789999775404E-4]:1.781455449806E-2,(108[&rate=5.168789999775404E-4]:5.372604332508E-1,(((112[&rate=5.168789999775404E-4]:1.094547169907E-1,114[&rate=5.168789999775404E-4]:2.726293616885E-2)[&rate=5.168789999775404E-4]:3.911834941323E-1,107[&rate=5.168789999775404E-4]:4.787204029039E-1)[&rate=5.168789999775404E-4]:8.830521008752E-3,109[&rate=5.168789999775404E-4]:5.067290061044E-1)[&rate=5.168789999775404E-4]:5.244923536554E-2)[&rate=5.168789999775404E-4]:1.656466775835E-1)[&rate=5.168789999775404E-4]:8.04990119548E-2,(116[&rate=5.168789999775404E-4]:6.780929602522E-1,((148[&rate=5.168789999775404E-4]:3.852329369555E-1,143[&rate=5.168789999775404E-4]:3.824932109281E-1)[&rate=5.168789999775404E-4]:3.290807200344E-1,(139[&rate=5.168789999775404E-4]:7.665172205214E-1,((111[&rate=5.168789999775404E-4]:3.876410244466E-1,106[&rate=5.168789999775404E-4]:3.712026682822E-1)[&rate=5.168789999775404E-4]:4.868716669808E-3,104[&rate=5.168789999775404E-4]:3.76071384952E-1)[&rate=5.168789999775404E-4]:1.986650136517E-1)[&rate=5.168789999775404E-4]:1.614950666053E-1)[&rate=5.168789999775404E-4]:2.135467646006E-3)[&rate=5.168789999775404E-4]:4.777891596152E-2)[&rate=5.168789999775404E-4]:2.848980281966E-1,(((((17[&rate=5.168789999775404E-4]:4.317969409696E-1,14[&rate=5.168789999775404E-4]:3.934407765859E-1)[&rate=5.168789999775404E-4]:7.284909686348E-2,(30[&rate=5.168789999775404E-4]:1.948858042444E-1,4[&rate=5.168789999775404E-4]:2.228306451837E-2)[&rate=5.168789999775404E-4]:3.864725623558E-1)[&rate=5.168789999775404E-4]:5.121331529258E-2,9[&rate=5.168789999775404E-4]:5.092840106599E-1)[&rate=5.168789999775404E-4]:1.95228184116E-1,113[&rate=5.168789999775404E-4]:7.127313728579E-1)[&rate=5.168789999775404E-4]:9.798424672135E-3,(105[&rate=5.168789999775404E-4]:5.256784717886E-1,(117[&rate=5.168789999775404E-4]:4.203836143969E-1,110[&rate=5.168789999775404E-4]:4.121644363146E-1)[&rate=5.168789999775404E-4]:1.354318436931E-1)[&rate=5.168789999775404E-4]:1.694540654676E-1)[&rate=5.168789999775404E-4]:3.704318877022E-1)[&rate=5.168789999775404E-4]:2.580090612461E-1,(142[&rate=5.168789999775404E-4]:6.829710139049E-1,((141[&rate=5.168789999775404E-4]:2.496112899732E-1,145[&rate=5.168789999775404E-4]:2.523510160008E-1)[&rate=5.168789999775404E-4]:1.803783404133E-1,144[&rate=5.168789999775404E-4]:4.272499043591E-1)[&rate=5.168789999775404E-4]:2.502416574908E-1)[&rate=5.168789999775404E-4]:8.406024722997E-1)[&rate=5.168789999775404E-4]:9.952264032742E-2)[&rate=5.168789999775404E-4]:5.717810767224E-2,3[&rate=5.168789999775404E-4]:1.430959165711E0)[&rate=5.168789999775404E-4]:1.078023427688E-1)[&rate=5.168789999775404E-4]:6.632971265877E-1)[&rate=5.168789999775404E-4]:5.85855801242E-1)[&rate=5.168789999775404E-4]:1.62120055068E-2)[&rate=5.168789999775404E-4]:4.103849293854E-2,((146[&rate=5.168789999775404E-4]:9.110747501749E-1,16[&rate=5.168789999775404E-4]:2.876349097057E0)[&rate=5.168789999775404E-4]:2.651335325048E-2,(97[&rate=5.168789999775404E-4]:7.144658795253E-1,((147[&rate=5.168789999775404E-4]:5.769193238396E-1,39[&rate=5.168789999775404E-4]:5.195422746593E-1)[&rate=5.168789999775404E-4]:2.520577094825E-1,40[&rate=5.168789999775404E-4]:7.715999841418E-1)[&rate=5.168789999775404E-4]:1.39041467497E-2)[&rate=5.168789999775404E-4]:3.186539329892E-2)[&rate=5.168789999775404E-4]:5.189152554315E-2)[&rate=5.168789999775404E-4]:2.380046546645E-1)[&rate=5.168789999775404E-4]:2.895371029955E-1,((35[&rate=5.168789999775404E-4]:1.39089218259E-1,((36[&rate=5.168789999775404E-4]:6.772452116228E-2,127[&rate=5.168789999775404E-4]:2.588272466368E0)[&rate=5.168789999775404E-4]:1.195945452118E-2,121[&rate=5.168789999775404E-4]:2.159136030478E0)[&rate=5.168789999775404E-4]:1.059805850413E-1)[&rate=5.168789999775404E-4]:2.375549302806E-1,((((51[&rate=5.168789999775404E-4]:8.457273776534E-1,((47[&rate=5.168789999775404E-4]:5.689542263931E-1,44[&rate=5.168789999775404E-4]:5.634897455188E-1)[&rate=5.168789999775404E-4]:1.457066837855E-1,(49[&rate=5.168789999775404E-4]:3.813526609848E-1,50[&rate=5.168789999775404E-4]:3.813526609848E-1)[&rate=5.168789999775404E-4]:3.005213639481E-1)[&rate=5.168789999775404E-4]:1.583888718463E-1)[&rate=5.168789999775404E-4]:3.756759828767E-2,((46[&rate=5.168789999775404E-4]:4.16569500543E-1,43[&rate=5.168789999775404E-4]:4.16569500543E-1)[&rate=5.168789999775404E-4]:1.142426841115E-1,((41[&rate=5.168789999775404E-4]:3.346191996006E-1,48[&rate=5.168789999775404E-4]:3.78335046595E-1)[&rate=5.168789999775404E-4]:8.172092868613E-2,42[&rate=5.168789999775404E-4]:4.218046091609E-1)[&rate=5.168789999775404E-4]:5.982724762485E-2)[&rate=5.168789999775404E-4]:3.798051956581E-1)[&rate=5.168789999775404E-4]:6.003914882523E-2,45[&rate=5.168789999775404E-4]:9.624598078264E-1)[&rate=5.168789999775404E-4]:8.805214709577E-2,(((65[&rate=5.168789999775404E-4]:2.148343393711E-1,(60[&rate=5.168789999775404E-4]:1.185764480162E-1,(62[&rate=5.168789999775404E-4]:1.991465980198E-1,64[&rate=5.168789999775404E-4]:1.580507076088E-1)[&rate=5.168789999775404E-4]:1.112106719141E-1)[&rate=5.168789999775404E-4]:9.625789135499E-2)[&rate=5.168789999775404E-4]:3.339085915765E-1,(61[&rate=5.168789999775404E-4]:1.866218061873E-1,63[&rate=5.168789999775404E-4]:1.455259157762E-1)[&rate=5.168789999775404E-4]:5.539019466781E-1)[&rate=5.168789999775404E-4]:1.017992684766E0,(128[&rate=5.168789999775404E-4]:1.56354605671E0,((131[&rate=5.168789999775404E-4]:2.85000892059E-1,(130[&rate=5.168789999775404E-4]:1.824505916513E-1,(132[&rate=5.168789999775404E-4]:9.681192271426E-2,129[&rate=5.168789999775404E-4]:9.407219668691E-2)[&rate=5.168789999775404E-4]:8.837839496437E-2)[&rate=5.168789999775404E-4]:9.98105743804E-2)[&rate=5.168789999775404E-4]:3.188881675614E-1,(118[&rate=5.168789999775404E-4]:5.361526481327E-1,69[&rate=5.168789999775404E-4]:5.471115522424E-1)[&rate=5.168789999775404E-4]:2.019829868303E-1)[&rate=5.168789999775404E-4]:9.651364491446E-1)[&rate=5.168789999775404E-4]:5.524435352424E-2)[&rate=5.168789999775404E-4]:2.05117756979E-1)[&rate=5.168789999775404E-4]:8.150310461373E-2)[&rate=5.168789999775404E-4]:3.494872014094E-1)[&rate=5.168789999775404E-4]:1.458479690748E-1)[&rate=5.168789999775404E-4]:1.509855175966E-2,((66[&rate=5.168789999775404E-4]:1.666802145361E-1,((((138[&rate=5.168789999775404E-4]:2.423398728363E-1,136[&rate=5.168789999775404E-4]:1.108330235211E-1)[&rate=5.168789999775404E-4]:2.627376062685E-1,135[&rate=5.168789999775404E-4]:3.050774791047E-1)[&rate=5.168789999775404E-4]:2.782864378267E-1,(119[&rate=5.168789999775404E-4]:8.339952414154E-1,120[&rate=5.168789999775404E-4]:7.381048304566E-1)[&rate=5.168789999775404E-4]:9.731388099539E-2)[&rate=5.168789999775404E-4]:1.055159654783E0,126[&rate=5.168789999775404E-4]:1.20076625455E0)[&rate=5.168789999775404E-4]:2.130881496709E-1)[&rate=5.168789999775404E-4]:9.118917036521E-2,(67[&rate=5.168789999775404E-4]:1.269407093324E-1,((123[&rate=5.168789999775404E-4]:1.073354674657E-1,124[&rate=5.168789999775404E-4]:1.046032270285E-1)[&rate=5.168789999775404E-4]:3.795213362846E-1,122[&rate=5.168789999775404E-4]:4.868568037503E-1)[&rate=5.168789999775404E-4]:1.413564559228E-1)[&rate=5.168789999775404E-4]:1.309286755689E-1)[&rate=5.168789999775404E-4]:6.292084858822E-1)[&rate=5.168789999775404E-4]:3.94089720996E-2,(32[&rate=5.168789999775404E-4]:2.8164870157E-2,34[&rate=5.168789999775404E-4]:5.008267837608E-2)[&rate=5.168789999775404E-4]:1.339046587694E-2)[&rate=5.168789999775404E-4]:2.164588874848E-1);
tree STATE_75420000 [&joint=-20957.16206030096,lnP=-20957.16206030096] = [&R] (32[&rate=5.192965396865585E-4]:5.598285302878E-3,((34[&rate=5.192965396865585E-4]:5.425527118439E-3,(((((((55[&rate=5.192965396865585E-4]:3.075383038845E-1,56[&rate=5.192965396865585E-4]:3.075383038845E-1)[&rate=5.192965396865585E-4]:5.300616271261E-2,((37[&rate=5.192965396865585E-4]:3.496096553943E-1,58[&rate=5.192965396865585E-4]:3.304839723342E-1)[&rate=5.192965396865585E-4]:5.561835966641E-2,(54[&rate=5.192965396865585E-4]:3.203424401512E-1,59[&rate=5.192965396865585E-4]:3.585938062715E-1)[&rate=5.192965396865585E-4]:8.382842669015E-3)[&rate=5.192965396865585E-4]:1.764538968267E-3)[&rate=5.192965396865585E-4]:7.284353593819E-2,57[&rate=5.192965396865585E-4]:4.443169642841E-1)[&rate=5.192965396865585E-4]:2.573183411575E-1,68[&rate=5.192965396865585E-4]:6.497227371355E-1)[&rate=5.192965396865585E-4]:4.943189159467E-1,(125[&rate=5.192965396865585E-4]:8.913594283568E-1,((((80[&rate=5.192965396865585E-4]:1.943255910148E-1,81[&rate=5.192965396865585E-4]:1.943255910148E-1)[&rate=5.192965396865585E-4]:4.065924358863E-1,(((73[&rate=5.192965396865585E-4]:1.794338381086E-1,71[&rate=5.192965396865585E-4]:1.109406874238E-1)[&rate=5.192965396865585E-4]:2.097574749151E-1,((79[&rate=5.192965396865585E-4]:2.211831413214E-1,82[&rate=5.192965396865585E-4]:2.294023194035E-1)[&rate=5.192965396865585E-4]:3.081343421418E-2,(72[&rate=5.192965396865585E-4]:9.464903333807E-2,78[&rate=5.192965396865585E-4]:1.165668415574E-1)[&rate=5.192965396865585E-4]:1.354297339782E-1)[&rate=5.192965396865585E-4]:9.609884707726E-2)[&rate=5.192965396865585E-4]:9.66467431196E-2,77[&rate=5.192965396865585E-4]:4.803586040886E-1)[&rate=5.192965396865585E-4]:1.64395039251E-1)[&rate=5.192965396865585E-4]:2.378732900754E-1,(76[&rate=5.192965396865585E-4]:5.647605193173E-1,(70[&rate=5.192965396865585E-4]:2.630885421755E-1,(75[&rate=5.192965396865585E-4]:2.180348684565E-1,74[&rate=5.192965396865585E-4]:2.180348684565E-1)[&rate=5.192965396865585E-4]:8.340983810248E-2)[&rate=5.192965396865585E-4]:2.633158127583E-1)[&rate=5.192965396865585E-4]:3.233458661524E-1)[&rate=5.192965396865585E-4]:6.13324938833E-1,(((52[&rate=5.192965396865585E-4]:6.099994271309E-1,((137[&rate=5.192965396865585E-4]:7.245457226244E-1,134[&rate=5.192965396865585E-4]:6.533128459122E-1)[&rate=5.192965396865585E-4]:2.344171126385E-2,133[&rate=5.192965396865585E-4]:7.068915434772E-1)[&rate=5.192965396865585E-4]:6.769906593105E-1)[&rate=5.192965396865585E-4]:4.638803712608E-3,(((5[&rate=5.192965396865585E-4]:1.760424880459E-1,12[&rate=5.192965396865585E-4]:2.143986524294E-1)[&rate=5.192965396865585E-4]:2.224847545064E-1,29[&rate=5.192965396865585E-4]:5.437327220043E-1)[&rate=5.192965396865585E-4]:4.268628547231E-1,103[&rate=5.192965396865585E-4]:7.377188643987E-1)[&rate=5.192965396865585E-4]:1.541213101006E0)[&rate=5.192965396865585E-4]:8.430931983193E-2,53[&rate=5.192965396865585E-4]:6.90750829364E-1)[&rate=5.192965396865585E-4]:6.421743632659E-2)[&rate=5.192965396865585E-4]:3.467736763274E-1)[&rate=5.192965396865585E-4]:4.193488913921E-1)[&rate=5.192965396865585E-4]:8.89445906197E-2,((38[&rate=5.192965396865585E-4]:7.092529998244E-1,(((95[&rate=5.192965396865585E-4]:5.898671999839E-1,(94[&rate=5.192965396865585E-4]:2.560316253542E-1,100[&rate=5.192965396865585E-4]:2.560316253542E-1)[&rate=5.192965396865585E-4]:2.491361210776E-1)[&rate=5.192965396865585E-4]:1.413595057195E-1,(98[&rate=5.192965396865585E-4]:5.131744286057E-1,(96[&rate=5.192965396865585E-4]:4.635853031276E-1,99[&rate=5.192965396865585E-4]:4.991044288105E-1)[&rate=5.192965396865585E-4]:3.592792329249E-2)[&rate=5.192965396865585E-4]:2.07123315349E-1)[&rate=5.192965396865585E-4]:1.209940114792E-1,(40[&rate=5.192965396865585E-4]:5.188060637077E-1,((((((7[&rate=5.192965396865585E-4]:3.295026577359E-1,8[&rate=5.192965396865585E-4]:3.295026577359E-1)[&rate=5.192965396865585E-4]:4.476289334993E-1,26[&rate=5.192965396865585E-4]:8.839809063037E-1)[&rate=5.192965396865585E-4]:8.95474366033E-2,((22[&rate=5.192965396865585E-4]:2.093603074319E-1,27[&rate=5.192965396865585E-4]:2.257986635962E-1)[&rate=5.192965396865585E-4]:6.784507713806E-1,(31[&rate=5.192965396865585E-4]:6.307383953605E-1,2[&rate=5.192965396865585E-4]:4.033411350864E-1)[&rate=5.192965396865585E-4]:3.11867204E-1)[&rate=5.192965396865585E-4]:7.475835998482E-2)[&rate=5.192965396865585E-4]:1.602856614553E0,(146[&rate=5.192965396865585E-4]:4.792828510468E-1,16[&rate=5.192965396865585E-4]:2.444557197929E0)[&rate=5.192965396865585E-4]:7.703323898308E-2)[&rate=5.192965396865585E-4]:2.886817600075E-2,(101[&rate=5.192965396865585E-4]:8.377332802254E-1,(((((((115[&rate=5.192965396865585E-4]:6.408064658911E-1,(13[&rate=5.192965396865585E-4]:4.646164742264E-1,19[&rate=5.192965396865585E-4]:5.0297263861E-1)[&rate=5.192965396865585E-4]:2.583817724866E-1)[&rate=5.192965396865585E-4]:3.031396377383E-2,(((109[&rate=5.192965396865585E-4]:3.57153547879E-1,107[&rate=5.192965396865585E-4]:3.379754656873E-1)[&rate=5.192965396865585E-4]:4.760055381758E-3,(114[&rate=5.192965396865585E-4]:2.036849755374E-1,112[&rate=5.192965396865585E-4]:2.858767563593E-1)[&rate=5.192965396865585E-4]:7.877657292883E-2)[&rate=5.192965396865585E-4]:2.507939800884E-1,108[&rate=5.192965396865585E-4]:5.907897751301E-1)[&rate=5.192965396865585E-4]:1.378649011102E-1)[&rate=5.192965396865585E-4]:4.581741189844E-2,(((104[&rate=5.192965396865585E-4]:3.232356994809E-1,(139[&rate=5.192965396865585E-4]:4.900939381765E-1,(106[&rate=5.192965396865585E-4]:2.167521415673E-1,111[&rate=5.192965396865585E-4]:2.331904977316E-1)[&rate=5.192965396865585E-4]:8.156097469149E-2)[&rate=5.192965396865585E-4]:2.492258322218E-2)[&rate=5.192965396865585E-4]:3.837154034126E-1,(148[&rate=5.192965396865585E-4]:3.128182287067E-1,143[&rate=5.192965396865585E-4]:3.100785026793E-1)[&rate=5.192965396865585E-4]:3.722150659678E-1)[&rate=5.192965396865585E-4]:2.20727280769E-2,116[&rate=5.192965396865585E-4]:6.687498583676E-1)[&rate=5.192965396865585E-4]:4.818798319569E-2)[&rate=5.192965396865585E-4]:2.293613377258E-1,(((((30[&rate=5.192965396865585E-4]:4.241464194832E-1,4[&rate=5.192965396865585E-4]:2.515436797571E-1)[&rate=5.192965396865585E-4]:1.136765481943E-1,9[&rate=5.192965396865585E-4]:4.145352964446E-1)[&rate=5.192965396865585E-4]:3.582769867173E-1,((113[&rate=5.192965396865585E-4]:3.539670988191E-1,105[&rate=5.192965396865585E-4]:3.265698385453E-1)[&rate=5.192965396865585E-4]:1.585276991425E-1,110[&rate=5.192965396865585E-4]:5.070153459069E-1)[&rate=5.192965396865585E-4]:2.685366632824E-1)[&rate=5.192965396865585E-4]:2.879649948508E-2,(17[&rate=5.192965396865585E-4]:5.512381062337E-1,14[&rate=5.192965396865585E-4]:5.1288194185E-1)[&rate=5.192965396865585E-4]:2.969460188791E-1)[&rate=5.192965396865585E-4]:8.99129878975E-2,117[&rate=5.192965396865585E-4]:9.024806746541E-1)[&rate=5.192965396865585E-4]:1.287500114844E-1)[&rate=5.192965396865585E-4]:2.370972272687E-1,(142[&rate=5.192965396865585E-4]:7.287977987562E-1,((144[&rate=5.192965396865585E-4]:4.875063248431E-1,141[&rate=5.192965396865585E-4]:4.902460508704E-1)[&rate=5.192965396865585E-4]:4.070545138372E-2,145[&rate=5.192965396865585E-4]:5.336912282817E-1)[&rate=5.192965396865585E-4]:1.951065704745E-1)[&rate=5.192965396865585E-4]:7.093931283496E-1)[&rate=5.192965396865585E-4]:1.759638663875E-2,((((23[&rate=5.192965396865585E-4]:5.639974345186E-1,(25[&rate=5.192965396865585E-4]:4.770930655083E-1,20[&rate=5.192965396865585E-4]:4.579149833166E-1)[&rate=5.192965396865585E-4]:9.786327311987E-2)[&rate=5.192965396865585E-4]:3.762438746644E-1,(140[&rate=5.192965396865585E-4]:7.817791232792E-1,11[&rate=5.192965396865585E-4]:8.009572054709E-1)[&rate=5.192965396865585E-4]:5.435259686286E-2)[&rate=5.192965396865585E-4]:3.537682805371E-1,(24[&rate=5.192965396865585E-4]:9.156521959025E-1,(1[&rate=5.192965396865585E-4]:5.568718821199E-2,(28[&rate=5.192965396865585E-4]:4.007088963781E-1,21[&rate=5.192965396865585E-4]:3.760513621317E-1)[&rate=5.192965396865585E-4]:4.412796616968E-1)[&rate=5.192965396865585E-4]:7.914308988226E-2)[&rate=5.192965396865585E-4]:3.893162979273E-1)[&rate=5.192965396865585E-4]:2.831563142455E-3,102[&rate=5.192965396865585E-4]:1.461562213559E-1)[&rate=5.192965396865585E-4]:6.305574992292E-2)[&rate=5.192965396865585E-4]:2.975181824765E-1,((3[&rate=5.192965396865585E-4]:8.147583132603E-1,((88[&rate=5.192965396865585E-4]:1.824870428849E-1,89[&rate=5.192965396865585E-4]:1.961856730219E-1)[&rate=5.192965396865585E-4]:5.155357077428E-1,((87[&rate=5.192965396865585E-4]:2.217787138801E-1,((91[&rate=5.192965396865585E-4]:5.571809590242E-2,90[&rate=5.192965396865585E-4]:5.571809590242E-2)[&rate=5.192965396865585E-4]:1.194946045961E-1,92[&rate=5.192965396865585E-4]:1.752127004985E-1)[&rate=5.192965396865585E-4]:6.026464351864E-2)[&rate=5.192965396865585E-4]:1.786985910231E-2,(84[&rate=5.192965396865585E-4]:1.955064184786E-1,(86[&rate=5.192965396865585E-4]:1.947297089956E-1,(83[&rate=5.192965396865585E-4]:1.719603271386E-1,(93[&rate=5.192965396865585E-4]:3.820174001532E-2,85[&rate=5.192965396865585E-4]:2.450310987831E-2)[&rate=5.192965396865585E-4]:1.474572172603E-1)[&rate=5.192965396865585E-4]:2.2769381857E-2)[&rate=5.192965396865585E-4]:7.767094829891E-4)[&rate=5.192965396865585E-4]:4.414215450383E-2)[&rate=5.192965396865585E-4]:4.583741776453E-1)[&rate=5.192965396865585E-4]:6.564615900297E-1)[&rate=5.192965396865585E-4]:1.783735484868E-2,((10[&rate=5.192965396865585E-4]:4.261808610174E-1,15[&rate=5.192965396865585E-4]:4.645370254009E-1)[&rate=5.192965396865585E-4]:2.466474758808E-1,(6[&rate=5.192965396865585E-4]:4.10605890862E-1,18[&rate=5.192965396865585E-4]:4.736195894922E-1)[&rate=5.192965396865585E-4]:2.457840898718E-1)[&rate=5.192965396865585E-4]:2.282604818956E-1)[&rate=5.192965396865585E-4]:6.71394759619E-1)[&rate=5.192965396865585E-4]:3.36482578525E-1)[&rate=5.192965396865585E-4]:6.00396565564E-1)[&rate=5.192965396865585E-4]:1.621792156848E-2,(39[&rate=5.192965396865585E-4]:4.522708599144E-1,(97[&rate=5.192965396865585E-4]:3.678800836992E-1,147[&rate=5.192965396865585E-4]:4.962953842457E-1)[&rate=5.192965396865585E-4]:1.335252484903E-2)[&rate=5.192965396865585E-4]:2.891274844972E-2)[&rate=5.192965396865585E-4]:3.762245534351E-2)[&rate=5.192965396865585E-4]:1.940703911799E-1)[&rate=5.192965396865585E-4]:6.468255586583E-2)[&rate=5.192965396865585E-4]:2.584728417347E-1,(((((118[&rate=5.192965396865585E-4]:5.072553545612E-1,(129[&rate=5.192965396865585E-4]:1.166755250382E-1,(132[&rate=5.192965396865585E-4]:1.172206505091E-1,(131[&rate=5.192965396865585E-4]:4.13813105583E-2,130[&rate=5.192965396865585E-4]:3.864158453094E-2)[&rate=5.192965396865585E-4]:7.583933995078E-2)[&rate=5.192965396865585E-4]:2.194600556508E-3)[&rate=5.192965396865585E-4]:2.53593528153E-1)[&rate=5.192965396865585E-4]:1.999755670728E-1,69[&rate=5.192965396865585E-4]:7.181898257436E-1)[&rate=5.192965396865585E-4]:9.827865340564E-1,(45[&rate=5.192965396865585E-4]:6.345092425636E-1,((44[&rate=5.192965396865585E-4]:4.907774470758E-1,(51[&rate=5.192965396865585E-4]:4.649666784902E-1,47[&rate=5.192965396865585E-4]:4.922890828617E-1)[&rate=5.192965396865585E-4]:3.952845088336E-3)[&rate=5.192965396865585E-4]:9.596120233753E-2,((49[&rate=5.192965396865585E-4]:4.668099744609E-1,50[&rate=5.192965396865585E-4]:4.668099744609E-1)[&rate=5.192965396865585E-4]:9.120476725336E-2,((((42[&rate=5.192965396865585E-4]:4.013763605626E-1,41[&rate=5.192965396865585E-4]:3.959118796884E-1)[&rate=5.192965396865585E-4]:2.577880426027E-2,48[&rate=5.192965396865585E-4]:4.654065309431E-1)[&rate=5.192965396865585E-4]:7.995884378292E-2,46[&rate=5.192965396865585E-4]:5.562943364745E-1)[&rate=5.192965396865585E-4]:2.411504691367E-2,43[&rate=5.192965396865585E-4]:5.804093833882E-1)[&rate=5.192965396865585E-4]:1.039224357182E-2)[&rate=5.192965396865585E-4]:1.401503327572E-3)[&rate=5.192965396865585E-4]:5.050283358738E-2)[&rate=5.192965396865585E-4]:1.423859734381E-1)[&rate=5.192965396865585E-4]:1.333519747893E-2,(128[&rate=5.192965396865585E-4]:1.331914300867E0,((65[&rate=5.192965396865585E-4]:3.312098209075E-1,(62[&rate=5.192965396865585E-4]:2.613247733766E-1,(60[&rate=5.192965396865585E-4]:5.858771715775E-2,64[&rate=5.192965396865585E-4]:2.092726486645E-1)[&rate=5.192965396865585E-4]:1.095623430114E-2)[&rate=5.192965396865585E-4]:2.616658694486E-1)[&rate=5.192965396865585E-4]:1.508757466005E-1,(61[&rate=5.192965396865585E-4]:2.0003908228E-1,63[&rate=5.192965396865585E-4]:1.589431918689E-1)[&rate=5.192965396865585E-4]:4.738273071458E-1)[&rate=5.192965396865585E-4]:7.977739388386E-1)[&rate=5.192965396865585E-4]:2.31712324905E-1)[&rate=5.192965396865585E-4]:9.15701138465E-2,(35[&rate=5.192965396865585E-4]:3.739597503856E-2,(36[&rate=5.192965396865585E-4]:6.932478857222E-2,(121[&rate=5.192965396865585E-4]:1.943605671837E0,127[&rate=5.192965396865585E-4]:2.384701562248E0)[&rate=5.192965396865585E-4]:2.051711715297E-1)[&rate=5.192965396865585E-4]:1.46465289321E-2)[&rate=5.192965396865585E-4]:8.903364129224E-2)[&rate=5.192965396865585E-4]:2.389307787128E-1)[&rate=5.192965396865585E-4]:3.19905210886E-1)[&rate=5.192965396865585E-4]:1.1951783723E-2,(((66[&rate=5.192965396865585E-4]:1.080864344726E-1,((((138[&rate=5.192965396865585E-4]:1.762158097054E-1,136[&rate=5.192965396865585E-4]:4.470896039017E-2)[&rate=5.192965396865585E-4]:3.015002676397E-1,135[&rate=5.192965396865585E-4]:2.777160773451E-1)[&rate=5.192965396865585E-4]:1.198434707912E0,120[&rate=5.192965396865585E-4]:1.728205579777E0)[&rate=5.192965396865585E-4]:9.375629112419E-3,119[&rate=5.192965396865585E-4]:1.833471619849E0)[&rate=5.192965396865585E-4]:3.074915269527E-1)[&rate=5.192965396865585E-4]:1.7197469452E-1,(67[&rate=5.192965396865585E-4]:2.370795239921E-1,((123[&rate=5.192965396865585E-4]:7.759601411214E-2,124[&rate=5.192965396865585E-4]:7.486377367501E-2)[&rate=5.192965396865585E-4]:3.120727564252E-1,122[&rate=5.192965396865585E-4]:3.896687705373E-1)[&rate=5.192965396865585E-4]:3.486833037955E-1)[&rate=5.192965396865585E-4]:4.298160500052E-2)[&rate=5.192965396865585E-4]:3.497007377251E-2,126[&rate=5.192965396865585E-4]:1.56220539245E0)[&rate=5.192965396865585E-4]:3.821861868875E-1)[&rate=5.192965396865585E-4]:1.712218360959E-1)[&rate=5.192965396865585E-4]:1.394624673772E-2,33[&rate=5.192965396865585E-4]:2.933417691787E-3)[&rate=5.192965396865585E-4]:8.144319665806E-3);
tree STATE_75510000 [&joint=-20939.46486019733,lnP=-20939.46486019733] = [&R] (((34[&rate=6.229756353033183E-4]:1.063392930657E-2,(((38[&rate=6.229756353033183E-4]:7.921616021884E-1,(146[&rate=6.229756353033183E-4]:6.850858021159E-1,(((((147[&rate=6.229756353033183E-4]:3.446079996164E-1,(2[&rate=6.229756353033183E-4]:8.875852470779E-1,((((7[&rate=6.229756353033183E-4]:2.705815031733E-1,8[&rate=6.229756353033183E-4]:2.705815031733E-1)[&rate=6.229756353033183E-4]:3.350162517649E-1,26[&rate=6.229756353033183E-4]:7.124470700067E-1)[&rate=6.229756353033183E-4]:1.452436989335E-1,31[&rate=6.229756353033183E-4]:9.015263853787E-1)[&rate=6.229756353033183E-4]:2.731687976137E-2,(22[&rate=6.229756353033183E-4]:3.522067376477E-1,27[&rate=6.229756353033183E-4]:3.686450938121E-1)[&rate=6.229756353033183E-4]:5.218420069443E-1)[&rate=6.229756353033183E-4]:1.86139242212E-1)[&rate=6.229756353033183E-4]:1.356371506188E0)[&rate=6.229756353033183E-4]:4.192171898354E-2,16[&rate=6.229756353033183E-4]:2.414645595537E0)[&rate=6.229756353033183E-4]:1.600258780575E-1,(39[&rate=6.229756353033183E-4]:4.88418110154E-1,((99[&rate=6.229756353033183E-4]:4.609699982609E-1,(40[&rate=6.229756353033183E-4]:2.943592879766E-1,96[&rate=6.229756353033183E-4]:4.091133863373E-1)[&rate=6.229756353033183E-4]:1.633748624076E-2)[&rate=6.229756353033183E-4]:1.445253742116E-1,(98[&rate=6.229756353033183E-4]:5.7246273803E-1,(95[&rate=6.229756353033183E-4]:4.262124315946E-1,(94[&rate=6.229756353033183E-4]:2.634533546134E-1,100[&rate=6.229756353033183E-4]:2.634533546134E-1)[&rate=6.229756353033183E-4]:7.805962342908E-2)[&rate=6.229756353033183E-4]:1.571792681842E-1)[&rate=6.229756353033183E-4]:1.11747109453E-2)[&rate=6.229756353033183E-4]:3.319596172499E-2)[&rate=6.229756353033183E-4]:7.604373230148E-4)[&rate=6.229756353033183E-4]:2.269855746862E-3,(101[&rate=6.229756353033183E-4]:1.212854981482E0,(((3[&rate=6.229756353033183E-4]:4.950641293592E-1,(((((85[&rate=6.229756353033183E-4]:2.207154156635E-2,83[&rate=6.229756353033183E-4]:2.207154156635E-2)[&rate=6.229756353033183E-4]:1.210082642255E-2,86[&rate=6.229756353033183E-4]:3.41723679889E-2)[&rate=6.229756353033183E-4]:5.574942212615E-2,(84[&rate=6.229756353033183E-4]:3.840696111148E-3,93[&rate=6.229756353033183E-4]:1.753932624816E-2)[&rate=6.229756353033183E-4]:8.60810940039E-2)[&rate=6.229756353033183E-4]:5.612622519907E-3,(87[&rate=6.229756353033183E-4]:8.209015943657E-2,((91[&rate=6.229756353033183E-4]:5.108790951466E-2,90[&rate=6.229756353033183E-4]:5.108790951466E-2)[&rate=6.229756353033183E-4]:2.934319842813E-2,92[&rate=6.229756353033183E-4]:8.043110794279E-2)[&rate=6.229756353033183E-4]:1.535768163079E-2)[&rate=6.229756353033183E-4]:1.344425319839E-2)[&rate=6.229756353033183E-4]:2.425150999333E-2,(88[&rate=6.229756353033183E-4]:4.239865532592E-3,89[&rate=6.229756353033183E-4]:1.793849566961E-2)[&rate=6.229756353033183E-4]:1.155460570957E-1)[&rate=6.229756353033183E-4]:9.150042341281E-1)[&rate=6.229756353033183E-4]:2.35487966996E-1,((6[&rate=6.229756353033183E-4]:5.345027193312E-1,(10[&rate=6.229756353033183E-4]:4.571090958116E-1,15[&rate=6.229756353033183E-4]:4.95465260195E-1)[&rate=6.229756353033183E-4]:9.383197968397E-2)[&rate=6.229756353033183E-4]:5.210454760715E-3,18[&rate=6.229756353033183E-4]:6.02726872722E-1)[&rate=6.229756353033183E-4]:2.428937167838E-1)[&rate=6.229756353033183E-4]:9.168525817512E-1,((((((((112[&rate=6.229756353033183E-4]:3.883847291823E-1,114[&rate=6.229756353033183E-4]:3.061929483605E-1)[&rate=6.229756353033183E-4]:1.586615373581E-1,109[&rate=6.229756353033183E-4]:5.443065405131E-1)[&rate=6.229756353033183E-4]:1.631298777353E-2,108[&rate=6.229756353033183E-4]:5.387017200676E-1)[&rate=6.229756353033183E-4]:2.622145293444E-2,107[&rate=6.229756353033183E-4]:5.676628990294E-1)[&rate=6.229756353033183E-4]:2.267141746927E-1,(115[&rate=6.229756353033183E-4]:6.834880157164E-1,(13[&rate=6.229756353033183E-4]:4.207801518593E-1,19[&rate=6.229756353033183E-4]:4.59136316243E-1)[&rate=6.229756353033183E-4]:3.448996446789E-1)[&rate=6.229756353033183E-4]:5.061508540299E-2)[&rate=6.229756353033183E-4]:5.54475152704E-2,((148[&rate=6.229756353033183E-4]:2.60672455524E-1,143[&rate=6.229756353033183E-4]:2.579327294966E-1)[&rate=6.229756353033183E-4]:5.310711096965E-1,((111[&rate=6.229756353033183E-4]:4.350912265616E-1,((104[&rate=6.229756353033183E-4]:1.990384115866E-2,106[&rate=6.229756353033183E-4]:1.990384115866E-2)[&rate=6.229756353033183E-4]:3.805867524247E-1,139[&rate=6.229756353033183E-4]:5.922714155011E-1)[&rate=6.229756353033183E-4]:1.81622768139E-2)[&rate=6.229756353033183E-4]:1.281785742038E-1,116[&rate=6.229756353033183E-4]:4.865574719983E-1)[&rate=6.229756353033183E-4]:2.668299288385E-1)[&rate=6.229756353033183E-4]:3.616321555295E-2)[&rate=6.229756353033183E-4]:4.639430128559E-1,((105[&rate=6.229756353033183E-4]:3.481263615422E-1,110[&rate=6.229756353033183E-4]:3.700441697612E-1)[&rate=6.229756353033183E-4]:4.730358183079E-1,((30[&rate=6.229756353033183E-4]:1.774283432726E-1,4[&rate=6.229756353033183E-4]:4.825603546571E-3)[&rate=6.229756353033183E-4]:5.87061450486E-1,(((9[&rate=6.229756353033183E-4]:4.593804073032E-1,117[&rate=6.229756353033183E-4]:4.703393114129E-1)[&rate=6.229756353033183E-4]:1.764386571644E-1,113[&rate=6.229756353033183E-4]:6.440382425497E-1)[&rate=6.229756353033183E-4]:4.950967383141E-3,(17[&rate=6.229756353033183E-4]:3.689470770081E-1,14[&rate=6.229756353033183E-4]:3.305909126244E-1)[&rate=6.229756353033183E-4]:3.183982973084E-1)[&rate=6.229756353033183E-4]:4.320906749902E-4)[&rate=6.229756353033183E-4]:1.991381395161E-1)[&rate=6.229756353033183E-4]:4.871259699436E-1)[&rate=6.229756353033183E-4]:1.225839082344E-1,((142[&rate=6.229756353033183E-4]:1.894224897226E-1,(145[&rate=6.229756353033183E-4]:1.305453687525E-1,(141[&rate=6.229756353033183E-4]:1.051139142152E-1,144[&rate=6.229756353033183E-4]:1.023741881878E-1)[&rate=6.229756353033183E-4]:2.269172850976E-2)[&rate=6.229756353033183E-4]:5.887712097012E-2)[&rate=6.229756353033183E-4]:1.437510367496E0,(((140[&rate=6.229756353033183E-4]:5.382039400184E-1,11[&rate=6.229756353033183E-4]:5.573820222101E-1)[&rate=6.229756353033183E-4]:5.320206869342E-2,((25[&rate=6.229756353033183E-4]:5.111696592454E-1,20[&rate=6.229756353033183E-4]:4.919915770537E-1)[&rate=6.229756353033183E-4]:9.849015542933E-2,23[&rate=6.229756353033183E-4]:5.987009105651E-1)[&rate=6.229756353033183E-4]:9.681468718769E-2)[&rate=6.229756353033183E-4]:5.857702653639E-1,((24[&rate=6.229756353033183E-4]:8.830919090358E-1,((28[&rate=6.229756353033183E-4]:7.060307878138E-1,21[&rate=6.229756353033183E-4]:6.813732535674E-1)[&rate=6.229756353033183E-4]:1.343421484079E-1,1[&rate=6.229756353033183E-4]:5.40715663588E-2)[&rate=6.229756353033183E-4]:4.819842486879E-2)[&rate=6.229756353033183E-4]:3.345910932823E-1,102[&rate=6.229756353033183E-4]:5.603916670175E-2)[&rate=6.229756353033183E-4]:7.456176490826E-2)[&rate=6.229756353033183E-4]:2.497565831433E-1)[&rate=6.229756353033183E-4]:3.939200809054E-3)[&rate=6.229756353033183E-4]:2.658476885714E-1)[&rate=6.229756353033183E-4]:5.681900294037E-1)[&rate=6.229756353033183E-4]:2.517575807352E-1)[&rate=6.229756353033183E-4]:4.751439828651E-2,97[&rate=6.229756353033183E-4]:4.679245501442E-1)[&rate=6.229756353033183E-4]:2.590442137056E-2)[&rate=6.229756353033183E-4]:2.956003902365E-1)[&rate=6.229756353033183E-4]:5.026835651842E-1,((35[&rate=6.229756353033183E-4]:8.396089762615E-3,((127[&rate=6.229756353033183E-4]:2.334359420322E0,121[&rate=6.229756353033183E-4]:1.893263529911E0)[&rate=6.229756353033183E-4]:2.284149030262E-1,36[&rate=6.229756353033183E-4]:4.222637814229E-2)[&rate=6.229756353033183E-4]:1.274505408608E-2)[&rate=6.229756353033183E-4]:1.81438743502E-1,(((((62[&rate=6.229756353033183E-4]:4.042492109034E-1,(64[&rate=6.229756353033183E-4]:3.58090265921E-1,(60[&rate=6.229756353033183E-4]:1.580559314645E-1,65[&rate=6.229756353033183E-4]:1.580559314645E-1)[&rate=6.229756353033183E-4]:4.934940294975E-2)[&rate=6.229756353033183E-4]:5.063054571419E-3)[&rate=6.229756353033183E-4]:2.881812374451E-1,(61[&rate=6.229756353033183E-4]:8.842694098763E-2,63[&rate=6.229756353033183E-4]:4.733105057659E-2)[&rate=6.229756353033183E-4]:6.040035073609E-1)[&rate=6.229756353033183E-4]:8.293621158114E-1,128[&rate=6.229756353033183E-4]:1.382066536763E0)[&rate=6.229756353033183E-4]:1.563936590913E-2,(((132[&rate=6.229756353033183E-4]:2.02968483782E-1,129[&rate=6.229756353033183E-4]:2.002287577546E-1)[&rate=6.229756353033183E-4]:2.297195816582E-1,(131[&rate=6.229756353033183E-4]:1.997633826193E-1,130[&rate=6.229756353033183E-4]:1.970236565919E-1)[&rate=6.229756353033183E-4]:2.329246828209E-1)[&rate=6.229756353033183E-4]:1.13319640124E-1,(118[&rate=6.229756353033183E-4]:6.28904727484E-1,69[&rate=6.229756353033183E-4]:6.398636315937E-1)[&rate=6.229756353033183E-4]:5.134955342271E-2)[&rate=6.229756353033183E-4]:8.571776491623E-1)[&rate=6.229756353033183E-4]:9.827063594398E-2,(45[&rate=6.229756353033183E-4]:6.576321669688E-1,((49[&rate=6.229756353033183E-4]:3.95332841346E-1,50[&rate=6.229756353033183E-4]:3.95332841346E-1)[&rate=6.229756353033183E-4]:1.915504412739E-1,(((44[&rate=6.229756353033183E-4]:1.181381609141E-1,47[&rate=6.229756353033183E-4]:1.236026417883E-1)[&rate=6.229756353033183E-4]:1.593317326572E-1,51[&rate=6.229756353033183E-4]:2.55611970074E-1)[&rate=6.229756353033183E-4]:2.639048574472E-1,((43[&rate=6.229756353033183E-4]:3.662824636263E-1,46[&rate=6.229756353033183E-4]:3.662824636263E-1)[&rate=6.229756353033183E-4]:1.057487587349E-1,(42[&rate=6.229756353033183E-4]:3.307864121585E-1,(48[&rate=6.229756353033183E-4]:3.571066803043E-1,41[&rate=6.229756353033183E-4]:3.133908333099E-1)[&rate=6.229756353033183E-4]:1.193109797438E-2)[&rate=6.229756353033183E-4]:9.206448233393E-2)[&rate=6.229756353033183E-4]:7.480800953158E-2)[&rate=6.229756353033183E-4]:7.283093597299E-2)[&rate=6.229756353033183E-4]:4.615872041444E-2)[&rate=6.229756353033183E-4]:6.494815935567E-2)[&rate=6.229756353033183E-4]:2.226254179366E-1)[&rate=6.229756353033183E-4]:5.026448875925E-1)[&rate=6.229756353033183E-4]:1.704931860655E-1,(((67[&rate=6.229756353033183E-4]:1.499727982335E-1,((123[&rate=6.229756353033183E-4]:1.103529126069E-1,124[&rate=6.229756353033183E-4]:1.076206721698E-1)[&rate=6.229756353033183E-4]:1.801840132718E-2,122[&rate=6.229756353033183E-4]:1.283713139341E-1)[&rate=6.229756353033183E-4]:5.228740346401E-1)[&rate=6.229756353033183E-4]:2.446016430527E-1,(((126[&rate=6.229756353033183E-4]:8.485267523433E-1,((135[&rate=6.229756353033183E-4]:6.411852797357E-1,(138[&rate=6.229756353033183E-4]:5.627982383479E-1,136[&rate=6.229756353033183E-4]:4.312913890327E-1)[&rate=6.229756353033183E-4]:2.783870413879E-1)[&rate=6.229756353033183E-4]:5.716494351335E-2,120[&rate=6.229756353033183E-4]:9.504050177696E-1)[&rate=6.229756353033183E-4]:5.879338462586E-1)[&rate=6.229756353033183E-4]:6.401057551037E-2,119[&rate=6.229756353033183E-4]:1.698239850497E0)[&rate=6.229756353033183E-4]:6.274406615741E-1,66[&rate=6.229756353033183E-4]:2.928037997428E-1)[&rate=6.229756353033183E-4]:1.017706415434E-1)[&rate=6.229756353033183E-4]:4.639709765535E-1,(((((54[&rate=6.229756353033183E-4]:1.112887947141E-1,(58[&rate=6.229756353033183E-4]:1.671374616517E-1,(56[&rate=6.229756353033183E-4]:1.173771762293E-1,55[&rate=6.229756353033183E-4]:1.173771762293E-1)[&rate=6.229756353033183E-4]:2.243788105072E-2)[&rate=6.229756353033183E-4]:1.528382242693E-3)[&rate=6.229756353033183E-4]:1.228552417779E-2,(57[&rate=6.229756353033183E-4]:1.559673658875E-1,37[&rate=6.229756353033183E-4]:1.914864915705E-1)[&rate=6.229756353033183E-4]:8.590559561735E-3)[&rate=6.229756353033183E-4]:4.351568329782E-2,59[&rate=6.229756353033183E-4]:2.053413683099E-1)[&rate=6.229756353033183E-4]:2.528663409033E-1,68[&rate=6.229756353033183E-4]:4.090273813442E-1)[&rate=6.229756353033183E-4]:8.114662161365E-1,(125[&rate=6.229756353033183E-4]:6.800834853033E-1,(((((73[&rate=6.229756353033183E-4]:3.351129465325E-1,71[&rate=6.229756353033183E-4]:2.666197958477E-1)[&rate=6.229756353033183E-4]:7.117143526814E-2,(77[&rate=6.229756353033183E-4]:3.330472130712E-1,(80[&rate=6.229756353033183E-4]:6.808308135871E-2,81[&rate=6.229756353033183E-4]:6.808308135871E-2)[&rate=6.229756353033183E-4]:2.211285152741E-1)[&rate=6.229756353033183E-4]:6.77577166748E-2)[&rate=6.229756353033183E-4]:7.178704128949E-3,((78[&rate=6.229756353033183E-4]:2.687448320538E-1,72[&rate=6.229756353033183E-4]:2.468270238345E-1)[&rate=6.229756353033183E-4]:7.886156446469E-2,(79[&rate=6.229756353033183E-4]:2.554016983172E-1,82[&rate=6.229756353033183E-4]:2.636208763992E-1)[&rate=6.229756353033183E-4]:9.220469820132E-2)[&rate=6.229756353033183E-4]:2.476079900035E-2)[&rate=6.229756353033183E-4]:2.709697641209E-1,(75[&rate=6.229756353033183E-4]:4.403720228742E-1,(74[&rate=6.229756353033183E-4]:4.209088880609E-1,(70[&rate=6.229756353033183E-4]:3.681970015587E-1,76[&rate=6.229756353033183E-4]:4.065531659421E-1)[&rate=6.229756353033183E-4]:1.435572211876E-2)[&rate=6.229756353033183E-4]:1.946313481331E-2)[&rate=6.229756353033183E-4]:2.440608271763E-1)[&rate=6.229756353033183E-4]:7.551925288781E-1,((52[&rate=6.229756353033183E-4]:4.568568836937E-1,(((5[&rate=6.229756353033183E-4]:9.140615939128E-2,12[&rate=6.229756353033183E-4]:1.297623237747E-1)[&rate=6.229756353033183E-4]:2.754821441027E-1,29[&rate=6.229756353033183E-4]:5.12093782946E-1)[&rate=6.229756353033183E-4]:1.447750883886E-1,103[&rate=6.229756353033183E-4]:4.239921590058E-1)[&rate=6.229756353033183E-4]:1.697158459249E0)[&rate=6.229756353033183E-4]:1.929234750816E-1,(53[&rate=6.229756353033183E-4]:5.49809838873E-1,(137[&rate=6.229756353033183E-4]:4.427428528885E-1,(133[&rate=6.229756353033183E-4]:3.955563866361E-1,134[&rate=6.229756353033183E-4]:3.65419400335E-1)[&rate=6.229756353033183E-4]:6.090575841384E-3)[&rate=6.229756353033183E-4]:9.302423733638E-1)[&rate=6.229756353033183E-4]:9.17737985909E-2)[&rate=6.229756353033183E-4]:5.157868285266E-2)[&rate=6.229756353033183E-4]:1.973036786479E-1)[&rate=6.229756353033183E-4]:7.070767788441E-1)[&rate=6.229756353033183E-4]:1.857724581313E-1)[&rate=6.229756353033183E-4]:4.427489082977E-3)[&rate=6.229756353033183E-4]:1.0674721014E-2)[&rate=6.229756353033183E-4]:1.269834022101E-2,33[&rate=6.229756353033183E-4]:6.893913363211E-3)[&rate=6.229756353033183E-4]:6.478536497241E-4,32[&rate=6.229756353033183E-4]:2.06231495822E-3);
tree STATE_75600000 [&joint=-20982.200308329146,lnP=-20982.200308329146] = [&R] ((33[&rate=5.753126502281618E-4]:1.697820691228E-3,(34[&rate=5.753126502281618E-4]:1.087125361891E-2,((((((((((77[&rate=5.753126502281618E-4]:4.104428189571E-1,73[&rate=5.753126502281618E-4]:4.159222710119E-1)[&rate=5.753126502281618E-4]:2.606687699589E-3,((80[&rate=5.753126502281618E-4]:6.139702652604E-2,81[&rate=5.753126502281618E-4]:6.139702652604E-2)[&rate=5.753126502281618E-4]:2.72756590384E-1,(71[&rate=5.753126502281618E-4]:1.939920971195E-1,(((82[&rate=5.753126502281618E-4]:1.340270699842E-1,78[&rate=5.753126502281618E-4]:1.258078919021E-1)[&rate=5.753126502281618E-4]:4.610234843673E-3,72[&rate=5.753126502281618E-4]:1.085003185265E-1)[&rate=5.753126502281618E-4]:6.161387279602E-2,79[&rate=5.753126502281618E-4]:1.920319995418E-1)[&rate=5.753126502281618E-4]:2.935735785169E-2)[&rate=5.753126502281618E-4]:1.209834375988E-1)[&rate=5.753126502281618E-4]:3.506027330832E-2)[&rate=5.753126502281618E-4]:1.350602805624E-1,(75[&rate=5.753126502281618E-4]:4.886944273559E-1,((74[&rate=5.753126502281618E-4]:4.013275445389E-1,70[&rate=5.753126502281618E-4]:3.629713801555E-1)[&rate=5.753126502281618E-4]:1.36213662301E-2,76[&rate=5.753126502281618E-4]:4.14948910769E-1)[&rate=5.753126502281618E-4]:7.374551658692E-2)[&rate=5.753126502281618E-4]:6.489481191789E-2)[&rate=5.753126502281618E-4]:5.411681049541E-1,(52[&rate=5.753126502281618E-4]:3.473210651236E-1,(((5[&rate=5.753126502281618E-4]:6.448659094205E-2,12[&rate=5.753126502281618E-4]:1.028427553255E-1)[&rate=5.753126502281618E-4]:2.817469716552E-1,29[&rate=5.753126502281618E-4]:4.914390420492E-1)[&rate=5.753126502281618E-4]:4.662462218789E-1,103[&rate=5.753126502281618E-4]:7.248085515993E-1)[&rate=5.753126502281618E-4]:1.286806248085E0)[&rate=5.753126502281618E-4]:9.169941803531E-3)[&rate=5.753126502281618E-4]:9.95334390958E-2,(137[&rate=5.753126502281618E-4]:6.492827072749E-1,(134[&rate=5.753126502281618E-4]:3.551367469627E-1,133[&rate=5.753126502281618E-4]:3.852737332639E-1)[&rate=5.753126502281618E-4]:2.229130836E-1)[&rate=5.753126502281618E-4]:6.217204048159E-1)[&rate=5.753126502281618E-4]:3.722527061463E-2,53[&rate=5.753126502281618E-4]:4.850529953262E-1)[&rate=5.753126502281618E-4]:4.545955315733E-1,125[&rate=5.753126502281618E-4]:7.292660132383E-1)[&rate=5.753126502281618E-4]:3.646625535504E-1,((((54[&rate=5.753126502281618E-4]:9.69394843948E-2,(57[&rate=5.753126502281618E-4]:1.278195388312E-1,(37[&rate=5.753126502281618E-4]:1.483483680922E-1,58[&rate=5.753126502281618E-4]:1.292226850321E-1)[&rate=5.753126502281618E-4]:1.499029642213E-2)[&rate=5.753126502281618E-4]:1.010355212092E-2)[&rate=5.753126502281618E-4]:1.042182976453E-1,(56[&rate=5.753126502281618E-4]:1.498698145781E-1,55[&rate=5.753126502281618E-4]:1.498698145781E-1)[&rate=5.753126502281618E-4]:8.134261227067E-2)[&rate=5.753126502281618E-4]:7.813525336839E-2,59[&rate=5.753126502281618E-4]:3.175444015287E-1)[&rate=5.753126502281618E-4]:2.962686783661E-1,68[&rate=5.753126502281618E-4]:5.646327520259E-1)[&rate=5.753126502281618E-4]:3.626291480961E-1)[&rate=5.753126502281618E-4]:1.792094650723E-1,((38[&rate=5.753126502281618E-4]:7.775185798984E-1,(((40[&rate=5.753126502281618E-4]:6.371430760294E-1,((39[&rate=5.753126502281618E-4]:2.672076154679E-1,16[&rate=5.753126502281618E-4]:2.352700541585E0)[&rate=5.753126502281618E-4]:1.528380968736E-1,((101[&rate=5.753126502281618E-4]:7.149927044273E-1,(((3[&rate=5.753126502281618E-4]:7.72775442423E-1,((88[&rate=5.753126502281618E-4]:8.491769737508E-2,89[&rate=5.753126502281618E-4]:9.861632751209E-2)[&rate=5.753126502281618E-4]:2.327713286056E-1,(((93[&rate=5.753126502281618E-4]:1.931689484213E-2,84[&rate=5.753126502281618E-4]:5.618264705111E-3)[&rate=5.753126502281618E-4]:1.089227785916E-1,(85[&rate=5.753126502281618E-4]:9.059205790003E-2,(86[&rate=5.753126502281618E-4]:8.937465821395E-2,83[&rate=5.753126502281618E-4]:8.937465821395E-2)[&rate=5.753126502281618E-4]:1.217399686084E-3)[&rate=5.753126502281618E-4]:2.39489853967E-2)[&rate=5.753126502281618E-4]:2.987788138263E-2,(((91[&rate=5.753126502281618E-4]:5.66352999937E-2,90[&rate=5.753126502281618E-4]:5.66352999937E-2)[&rate=5.753126502281618E-4]:2.902125320039E-2,92[&rate=5.753126502281618E-4]:8.565655319409E-2)[&rate=5.753126502281618E-4]:4.505759836238E-2,87[&rate=5.753126502281618E-4]:1.170155214195E-1)[&rate=5.753126502281618E-4]:2.740340325992E-2)[&rate=5.753126502281618E-4]:1.732701013013E-1)[&rate=5.753126502281618E-4]:9.948124438395E-1)[&rate=5.753126502281618E-4]:6.316184043087E-1,(18[&rate=5.753126502281618E-4]:8.329765708572E-1,((10[&rate=5.753126502281618E-4]:2.665619409034E-1,15[&rate=5.753126502281618E-4]:3.049181052868E-1)[&rate=5.753126502281618E-4]:3.516627662236E-1,6[&rate=5.753126502281618E-4]:6.017863509626E-1)[&rate=5.753126502281618E-4]:1.681765212645E-1)[&rate=5.753126502281618E-4]:6.864857690252E-1)[&rate=5.753126502281618E-4]:7.088624271571E-2,(((102[&rate=5.753126502281618E-4]:1.204436630567E-2,((11[&rate=5.753126502281618E-4]:4.388188400809E-1,140[&rate=5.753126502281618E-4]:4.196407578891E-1)[&rate=5.753126502281618E-4]:1.992385946401E-1,((20[&rate=5.753126502281618E-4]:2.699639097758E-1,25[&rate=5.753126502281618E-4]:2.891419919676E-1)[&rate=5.753126502281618E-4]:3.304544436937E-1,23[&rate=5.753126502281618E-4]:6.086375315516E-1)[&rate=5.753126502281618E-4]:1.143514100186E-1)[&rate=5.753126502281618E-4]:4.397403562422E-1)[&rate=5.753126502281618E-4]:1.332303643749E-1,((1[&rate=5.753126502281618E-4]:2.008751213667E-1,(28[&rate=5.753126502281618E-4]:4.751958633665E-1,21[&rate=5.753126502281618E-4]:4.505383291201E-1)[&rate=5.753126502281618E-4]:5.119806278632E-1)[&rate=5.753126502281618E-4]:7.893133643478E-2,24[&rate=5.753126502281618E-4]:1.06062837561E0)[&rate=5.753126502281618E-4]:2.462901906872E-1)[&rate=5.753126502281618E-4]:5.930370826719E-2,((142[&rate=5.753126502281618E-4]:4.951822811057E-1,(141[&rate=5.753126502281618E-4]:1.369596002201E-1,(145[&rate=5.753126502281618E-4]:6.77028226066E-2,144[&rate=5.753126502281618E-4]:6.222337055166E-2)[&rate=5.753126502281618E-4]:7.199650364105E-2)[&rate=5.753126502281618E-4]:3.554829548581E-1)[&rate=5.753126502281618E-4]:9.459248740828E-1,((((105[&rate=5.753126502281618E-4]:3.424289384191E-1,110[&rate=5.753126502281618E-4]:3.643467466382E-1)[&rate=5.753126502281618E-4]:3.163661543034E-1,(((30[&rate=5.753126502281618E-4]:1.877623601231E-1,4[&rate=5.753126502281618E-4]:1.515962039707E-2)[&rate=5.753126502281618E-4]:3.860804063066E-1,(113[&rate=5.753126502281618E-4]:3.793886593244E-1,9[&rate=5.753126502281618E-4]:3.711694812423E-1)[&rate=5.753126502281618E-4]:7.938561395448E-2)[&rate=5.753126502281618E-4]:6.499958535957E-2,117[&rate=5.753126502281618E-4]:5.26513584666E-1)[&rate=5.753126502281618E-4]:1.624184943579E-1)[&rate=5.753126502281618E-4]:1.515306667801E-1,(17[&rate=5.753126502281618E-4]:2.836429045628E-1,14[&rate=5.753126502281618E-4]:2.452867401791E-1)[&rate=5.753126502281618E-4]:5.924362795974E-1)[&rate=5.753126502281618E-4]:3.555567324218E-1,(((139[&rate=5.753126502281618E-4]:5.126788939795E-1,(104[&rate=5.753126502281618E-4]:2.73564831704E-1,(106[&rate=5.753126502281618E-4]:3.439227089828E-2,111[&rate=5.753126502281618E-4]:5.083062706265E-2)[&rate=5.753126502281618E-4]:2.391725608057E-1)[&rate=5.753126502281618E-4]:4.733324035771E-2)[&rate=5.753126502281618E-4]:6.125620981163E-1,(148[&rate=5.753126502281618E-4]:4.397248024867E-1,143[&rate=5.753126502281618E-4]:4.369850764593E-1)[&rate=5.753126502281618E-4]:4.718175594723E-1)[&rate=5.753126502281618E-4]:1.434055482147E-1,(((13[&rate=5.753126502281618E-4]:5.556392900764E-1,19[&rate=5.753126502281618E-4]:5.939954544601E-1)[&rate=5.753126502281618E-4]:3.07661200272E-1,(115[&rate=5.753126502281618E-4]:7.754547642284E-1,((109[&rate=5.753126502281618E-4]:5.214732677303E-1,(114[&rate=5.753126502281618E-4]:2.731470439717E-1,112[&rate=5.753126502281618E-4]:3.553388247936E-1)[&rate=5.753126502281618E-4]:1.68874168964E-1)[&rate=5.753126502281618E-4]:1.430224606562E-2,(108[&rate=5.753126502281618E-4]:2.825000280073E-1,107[&rate=5.753126502281618E-4]:2.852397540347E-1)[&rate=5.753126502281618E-4]:2.313576775695E-1)[&rate=5.753126502281618E-4]:3.19131305227E-1)[&rate=5.753126502281618E-4]:5.653945298116E-3)[&rate=5.753126502281618E-4]:6.34232928227E-2,116[&rate=5.753126502281618E-4]:8.445320023492E-1)[&rate=5.753126502281618E-4]:1.720597434408E-1)[&rate=5.753126502281618E-4]:9.449622558646E-2)[&rate=5.753126502281618E-4]:7.522466326396E-2)[&rate=5.753126502281618E-4]:1.004662622501E-2)[&rate=5.753126502281618E-4]:2.734413765271E-1)[&rate=5.753126502281618E-4]:2.424523410074E-1)[&rate=5.753126502281618E-4]:6.322070573487E-1,97[&rate=5.753126502281618E-4]:3.02997351416E-1)[&rate=5.753126502281618E-4]:4.601010955928E-2)[&rate=5.753126502281618E-4]:2.170973636879E-1)[&rate=5.753126502281618E-4]:2.086058701512E-2,((2[&rate=5.753126502281618E-4]:1.021540866905E0,(31[&rate=5.753126502281618E-4]:9.289786084411E-1,(((7[&rate=5.753126502281618E-4]:2.109486857268E-1,8[&rate=5.753126502281618E-4]:2.109486857268E-1)[&rate=5.753126502281618E-4]:3.765798614E-1,26[&rate=5.753126502281618E-4]:6.943778621953E-1)[&rate=5.753126502281618E-4]:1.5278249331E-1,(22[&rate=5.753126502281618E-4]:3.756150979466E-1,27[&rate=5.753126502281618E-4]:3.92053454111E-1)[&rate=5.753126502281618E-4]:4.605863534491E-1)[&rate=5.753126502281618E-4]:3.798263649731E-2)[&rate=5.753126502281618E-4]:3.199595187377E-1)[&rate=5.753126502281618E-4]:1.450590904864E0,(147[&rate=5.753126502281618E-4]:5.518310315211E-1,146[&rate=5.753126502281618E-4]:6.146725615757E-1)[&rate=5.753126502281618E-4]:2.0951986599E-2)[&rate=5.753126502281618E-4]:1.425976941048E-1)[&rate=5.753126502281618E-4]:1.691056354602E-3,(((99[&rate=5.753126502281618E-4]:3.768102826662E-1,96[&rate=5.753126502281618E-4]:3.412911569833E-1)[&rate=5.753126502281618E-4]:2.400030884536E-1,(95[&rate=5.753126502281618E-4]:3.590465114626E-1,(94[&rate=5.753126502281618E-4]:1.988547058471E-1,100[&rate=5.753126502281618E-4]:1.988547058471E-1)[&rate=5.753126502281618E-4]:7.54923520635E-2)[&rate=5.753126502281618E-4]:2.468378979087E-1)[&rate=5.753126502281618E-4]:1.660450357537E-1,98[&rate=5.753126502281618E-4]:7.610004833762E-1)[&rate=5.753126502281618E-4]:2.710953656922E-2)[&rate=5.753126502281618E-4]:1.861298714283E-1)[&rate=5.753126502281618E-4]:1.203968854715E-1,((36[&rate=5.753126502281618E-4]:1.195971152629E-1,((121[&rate=5.753126502281618E-4]:1.95011783747E0,127[&rate=5.753126502281618E-4]:2.391213727881E0)[&rate=5.753126502281618E-4]:2.381355466241E-1,35[&rate=5.753126502281618E-4]:6.222598683413E-2)[&rate=5.753126502281618E-4]:1.079578596297E-2)[&rate=5.753126502281618E-4]:4.081445773178E-2,((45[&rate=5.753126502281618E-4]:5.44898710747E-1,((((((42[&rate=5.753126502281618E-4]:6.00036218148E-2,48[&rate=5.753126502281618E-4]:9.825498793502E-2)[&rate=5.753126502281618E-4]:1.357065168627E-1,41[&rate=5.753126502281618E-4]:1.902456578032E-1)[&rate=5.753126502281618E-4]:2.554810428806E-2,43[&rate=5.753126502281618E-4]:2.704385708343E-1)[&rate=5.753126502281618E-4]:2.103731120321E-2,46[&rate=5.753126502281618E-4]:2.914758820375E-1)[&rate=5.753126502281618E-4]:1.148148574103E-1,((44[&rate=5.753126502281618E-4]:6.388000361185E-2,47[&rate=5.753126502281618E-4]:6.93444844861E-2)[&rate=5.753126502281618E-4]:3.170229012414E-1,51[&rate=5.753126502281618E-4]:3.59044981356E-1)[&rate=5.753126502281618E-4]:1.99233537203E-2)[&rate=5.753126502281618E-4]:3.957822098546E-2,(50[&rate=5.753126502281618E-4]:2.701090088742E-1,49[&rate=5.753126502281618E-4]:2.701090088742E-1)[&rate=5.753126502281618E-4]:1.429730663133E-1)[&rate=5.753126502281618E-4]:1.072264716251E-1)[&rate=5.753126502281618E-4]:2.02116266159E-1,(((((64[&rate=5.753126502281618E-4]:2.108058267619E-1,62[&rate=5.753126502281618E-4]:2.519017171729E-1)[&rate=5.753126502281618E-4]:5.56027779605E-2,60[&rate=5.753126502281618E-4]:1.157236732157E-1)[&rate=5.753126502281618E-4]:1.356789672432E-2,65[&rate=5.753126502281618E-4]:1.2929156994E-1)[&rate=5.753126502281618E-4]:7.388628940726E-1,(61[&rate=5.753126502281618E-4]:1.646218733887E-1,63[&rate=5.753126502281618E-4]:1.235259829777E-1)[&rate=5.753126502281618E-4]:8.953134125416E-1)[&rate=5.753126502281618E-4]:5.83819657528E-1,(128[&rate=5.753126502281618E-4]:1.211886641332E0,((118[&rate=5.753126502281618E-4]:5.524832496874E-1,69[&rate=5.753126502281618E-4]:5.634421537971E-1)[&rate=5.753126502281618E-4]:4.887253904355E-2,((129[&rate=5.753126502281618E-4]:1.985243230644E-1,(130[&rate=5.753126502281618E-4]:7.794933290785E-2,132[&rate=5.753126502281618E-4]:8.06890589352E-2)[&rate=5.753126502281618E-4]:1.205749901566E-1)[&rate=5.753126502281618E-4]:1.282923453389E-2,131[&rate=5.753126502281618E-4]:2.140932836257E-1)[&rate=5.753126502281618E-4]:2.530159297627E-1)[&rate=5.753126502281618E-4]:7.50256879998E-1)[&rate=5.753126502281618E-4]:2.921422747294E-1)[&rate=5.753126502281618E-4]:1.638227313627E-2)[&rate=5.753126502281618E-4]:1.221921646192E-1)[&rate=5.753126502281618E-4]:1.817137883255E-1)[&rate=5.753126502281618E-4]:2.632007085676E-1)[&rate=5.753126502281618E-4]:1.225957773957E-1,(126[&rate=5.753126502281618E-4]:1.60802806234E0,((((120[&rate=5.753126502281618E-4]:9.180114339218E-1,119[&rate=5.753126502281618E-4]:1.013901844881E0)[&rate=5.753126502281618E-4]:3.101305741592E-1,(135[&rate=5.753126502281618E-4]:7.374982248537E-1,(138[&rate=5.753126502281618E-4]:2.15382634431E-1,136[&rate=5.753126502281618E-4]:8.387578511577E-2)[&rate=5.753126502281618E-4]:7.221155904228E-1)[&rate=5.753126502281618E-4]:2.385889887067E-1)[&rate=5.753126502281618E-4]:9.134459159977E-1,(67[&rate=5.753126502281618E-4]:1.244884201797E-1,((123[&rate=5.753126502281618E-4]:7.503327845195E-2,124[&rate=5.753126502281618E-4]:7.230103801482E-2)[&rate=5.753126502281618E-4]:1.265049363668E-1,122[&rate=5.753126502281618E-4]:2.015382148188E-1)[&rate=5.753126502281618E-4]:4.242227557016E-1)[&rate=5.753126502281618E-4]:8.011320252912E-2)[&rate=5.753126502281618E-4]:9.747720626792E-2,66[&rate=5.753126502281618E-4]:3.020788289767E-1)[&rate=5.753126502281618E-4]:5.87750436785E-2)[&rate=5.753126502281618E-4]:3.204926321625E-1)[&rate=5.753126502281618E-4]:1.925384474313E-1)[&rate=5.753126502281618E-4]:7.264923236686E-3)[&rate=5.753126502281618E-4]:1.625113846653E-2,32[&rate=5.753126502281618E-4]:1.246950710304E-2);
tree STATE_75690000 [&joint=-20992.790279749308,lnP=-20992.790279749308] = [&R] ((34[&rate=5.726389623295312E-4]:1.001966064339E-2,((((((((80[&rate=5.726389623295312E-4]:1.974236221609E-1,81[&rate=5.726389623295312E-4]:1.974236221609E-1)[&rate=5.726389623295312E-4]:3.959179613976E-1,77[&rate=5.726389623295312E-4]:6.371771999969E-1)[&rate=5.726389623295312E-4]:2.587762431909E-2,(73[&rate=5.726389623295312E-4]:5.928096009368E-1,(71[&rate=5.726389623295312E-4]:4.136639867185E-1,((72[&rate=5.726389623295312E-4]:4.074319282729E-2,78[&rate=5.726389623295312E-4]:6.26610010466E-2)[&rate=5.726389623295312E-4]:1.691839016306E-1,(79[&rate=5.726389623295312E-4]:2.005516921996E-1,82[&rate=5.726389623295312E-4]:2.087708702817E-1)[&rate=5.726389623295312E-4]:3.129321047763E-2)[&rate=5.726389623295312E-4]:2.092163443153E-1)[&rate=5.726389623295312E-4]:1.106524635335E-1)[&rate=5.726389623295312E-4]:7.572467543393E-2)[&rate=5.726389623295312E-4]:4.00085240828E-1,(((74[&rate=5.726389623295312E-4]:3.10754770224E-1,76[&rate=5.726389623295312E-4]:3.10754770224E-1)[&rate=5.726389623295312E-4]:6.199569943579E-2,70[&rate=5.726389623295312E-4]:3.343943052763E-1)[&rate=5.726389623295312E-4]:3.751234268272E-1,75[&rate=5.726389623295312E-4]:7.478738964869E-1)[&rate=5.726389623295312E-4]:3.207456207118E-1)[&rate=5.726389623295312E-4]:5.885751730369E-1,(((((5[&rate=5.726389623295312E-4]:2.38876413802E-1,12[&rate=5.726389623295312E-4]:2.772325781855E-1)[&rate=5.726389623295312E-4]:2.659031191733E-1,29[&rate=5.726389623295312E-4]:6.499850124274E-1)[&rate=5.726389623295312E-4]:1.380827474587E-1,103[&rate=5.726389623295312E-4]:5.551910475573E-1)[&rate=5.726389623295312E-4]:1.69385633245E0,((133[&rate=5.726389623295312E-4]:4.968589997952E-1,(137[&rate=5.726389623295312E-4]:3.704868914115E-1,134[&rate=5.726389623295312E-4]:2.992540146993E-1)[&rate=5.726389623295312E-4]:1.674679987948E-1)[&rate=5.726389623295312E-4]:8.277619888503E-1,52[&rate=5.726389623295312E-4]:5.507382129887E-1)[&rate=5.726389623295312E-4]:3.401543245801E-2)[&rate=5.726389623295312E-4]:2.426788148719E-1,53[&rate=5.726389623295312E-4]:8.192357390073E-1)[&rate=5.726389623295312E-4]:9.149589261622E-2)[&rate=5.726389623295312E-4]:3.426584864994E-1,125[&rate=5.726389623295312E-4]:1.043007604462E0)[&rate=5.726389623295312E-4]:2.854961645694E-1,((((((59[&rate=5.726389623295312E-4]:2.086998666435E-1,57[&rate=5.726389623295312E-4]:2.114321070806E-1)[&rate=5.726389623295312E-4]:2.09512046347E-2,(58[&rate=5.726389623295312E-4]:1.749597740683E-1,54[&rate=5.726389623295312E-4]:1.17582724888E-1)[&rate=5.726389623295312E-4]:7.381698027E-2)[&rate=5.726389623295312E-4]:3.593463402054E-2,37[&rate=5.726389623295312E-4]:3.03837071419E-1)[&rate=5.726389623295312E-4]:2.094406163381E-1,55[&rate=5.726389623295312E-4]:4.668296003253E-1)[&rate=5.726389623295312E-4]:4.931756330707E-2,56[&rate=5.726389623295312E-4]:5.161471636324E-1)[&rate=5.726389623295312E-4]:3.777937886732E-1,68[&rate=5.726389623295312E-4]:8.529573457482E-1)[&rate=5.726389623295312E-4]:3.088797566162E-1)[&rate=5.726389623295312E-4]:9.602791688044E-2,((66[&rate=5.726389623295312E-4]:2.764644342049E-1,((((120[&rate=5.726389623295312E-4]:1.784383268768E0,126[&rate=5.726389623295312E-4]:1.094571157083E0)[&rate=5.726389623295312E-4]:3.693310947415E-1,119[&rate=5.726389623295312E-4]:2.249604774468E0)[&rate=5.726389623295312E-4]:1.441136538247E-2,(135[&rate=5.726389623295312E-4]:3.284905445049E-1,(138[&rate=5.726389623295312E-4]:2.445971793857E-1,136[&rate=5.726389623295312E-4]:1.130903300705E-1)[&rate=5.726389623295312E-4]:2.838933651192E-1)[&rate=5.726389623295312E-4]:1.587580389867E0)[&rate=5.726389623295312E-4]:7.0348101583E-3,(67[&rate=5.726389623295312E-4]:1.917553793508E-1,(122[&rate=5.726389623295312E-4]:2.809204154309E-1,(123[&rate=5.726389623295312E-4]:2.523436882489E-1,124[&rate=5.726389623295312E-4]:2.496114478118E-1)[&rate=5.726389623295312E-4]:2.857672718199E-2)[&rate=5.726389623295312E-4]:4.121075142605E-1)[&rate=5.726389623295312E-4]:4.64188583296E-2)[&rate=5.726389623295312E-4]:3.829019652459E-2)[&rate=5.726389623295312E-4]:3.341979393141E-1,((38[&rate=5.726389623295312E-4]:8.479010752648E-1,((97[&rate=5.726389623295312E-4]:4.452103664862E-1,((98[&rate=5.726389623295312E-4]:6.177654063336E-1,(95[&rate=5.726389623295312E-4]:2.527005922417E-1,100[&rate=5.726389623295312E-4]:1.680011386896E-1)[&rate=5.726389623295312E-4]:3.759937758406E-1)[&rate=5.726389623295312E-4]:3.8930469828E-3,(99[&rate=5.726389623295312E-4]:5.076257430796E-1,96[&rate=5.726389623295312E-4]:4.721066173967E-1)[&rate=5.726389623295312E-4]:1.35890633734E-1)[&rate=5.726389623295312E-4]:2.300546508236E-2)[&rate=5.726389623295312E-4]:3.40928129463E-1,((94[&rate=5.726389623295312E-4]:5.230320544909E-1,(147[&rate=5.726389623295312E-4]:3.940254123861E-1,39[&rate=5.726389623295312E-4]:3.366483632057E-1)[&rate=5.726389623295312E-4]:1.317388825422E-1)[&rate=5.726389623295312E-4]:7.050732736122E-2,((((16[&rate=5.726389623295312E-4]:2.174198321255E0,(2[&rate=5.726389623295312E-4]:6.288890891966E-1,((26[&rate=5.726389623295312E-4]:5.364822494815E-1,(7[&rate=5.726389623295312E-4]:2.631830054442E-1,8[&rate=5.726389623295312E-4]:2.631830054442E-1)[&rate=5.726389623295312E-4]:1.664499289688E-1)[&rate=5.726389623295312E-4]:1.594160664591E-1,(31[&rate=5.726389623295312E-4]:6.328810728296E-1,(22[&rate=5.726389623295312E-4]:1.433348500377E-1,27[&rate=5.726389623295312E-4]:1.597732062021E-1)[&rate=5.726389623295312E-4]:4.347517022439E-1)[&rate=5.726389623295312E-4]:1.068528595494E-1)[&rate=5.726389623295312E-4]:1.165524170918E-1)[&rate=5.726389623295312E-4]:1.41654210877E0)[&rate=5.726389623295312E-4]:6.373107405738E-2,(101[&rate=5.726389623295312E-4]:6.066604616715E-1,(((102[&rate=5.726389623295312E-4]:6.565575776275E-2,((23[&rate=5.726389623295312E-4]:8.323372322075E-1,((11[&rate=5.726389623295312E-4]:3.651425955572E-1,140[&rate=5.726389623295312E-4]:3.459645133655E-1)[&rate=5.726389623295312E-4]:2.922014249136E-1,(25[&rate=5.726389623295312E-4]:5.115359682492E-1,20[&rate=5.726389623295312E-4]:4.923578860575E-1)[&rate=5.726389623295312E-4]:2.416984631805E-1)[&rate=5.726389623295312E-4]:9.006170488743E-2)[&rate=5.726389623295312E-4]:2.361511235426E-1,(1[&rate=5.726389623295312E-4]:1.395043147867E-1,(24[&rate=5.726389623295312E-4]:5.928242860187E-1,(28[&rate=5.726389623295312E-4]:5.630197930452E-1,21[&rate=5.726389623295312E-4]:5.383622587988E-1)[&rate=5.726389623295312E-4]:3.52839450282E-2)[&rate=5.726389623295312E-4]:3.275019465762E-1)[&rate=5.726389623295312E-4]:1.591210272649E-1)[&rate=5.726389623295312E-4]:1.478523335193E-1)[&rate=5.726389623295312E-4]:1.070833604913E-1,((((117[&rate=5.726389623295312E-4]:5.988541659958E-1,((113[&rate=5.726389623295312E-4]:4.501251375055E-1,(30[&rate=5.726389623295312E-4]:2.383213945081E-1,4[&rate=5.726389623295312E-4]:6.571865478203E-2)[&rate=5.726389623295312E-4]:3.268722361482E-1)[&rate=5.726389623295312E-4]:3.444070267371E-2,9[&rate=5.726389623295312E-4]:4.763466620971E-1)[&rate=5.726389623295312E-4]:1.11548599789E-1)[&rate=5.726389623295312E-4]:1.282617927833E-1,((110[&rate=5.726389623295312E-4]:5.220596756663E-1,105[&rate=5.726389623295312E-4]:5.001418674473E-1)[&rate=5.726389623295312E-4]:1.927379836835E-1,(17[&rate=5.726389623295312E-4]:4.98458191519E-1,14[&rate=5.726389623295312E-4]:4.601020271353E-1)[&rate=5.726389623295312E-4]:2.601750842692E-1)[&rate=5.726389623295312E-4]:4.099121347007E-3)[&rate=5.726389623295312E-4]:2.323571788414E-1,(((116[&rate=5.726389623295312E-4]:4.782994587742E-1,(148[&rate=5.726389623295312E-4]:1.967905598424E-1,143[&rate=5.726389623295312E-4]:1.940508338151E-1)[&rate=5.726389623295312E-4]:3.198650633155E-1)[&rate=5.726389623295312E-4]:6.398271647916E-2,((104[&rate=5.726389623295312E-4]:2.948190304107E-1,139[&rate=5.726389623295312E-4]:4.865998523284E-1)[&rate=5.726389623295312E-4]:7.388848599702E-2,(111[&rate=5.726389623295312E-4]:4.341841916088E-2,106[&rate=5.726389623295312E-4]:2.698006299651E-2)[&rate=5.726389623295312E-4]:3.417274534112E-1)[&rate=5.726389623295312E-4]:2.338486314485E-1)[&rate=5.726389623295312E-4]:1.556588854641E-1,(((13[&rate=5.726389623295312E-4]:5.778646522986E-1,19[&rate=5.726389623295312E-4]:6.162208166823E-1)[&rate=5.726389623295312E-4]:6.805209664895E-2,((109[&rate=5.726389623295312E-4]:4.774674689311E-1,(114[&rate=5.726389623295312E-4]:1.676594883427E-1,112[&rate=5.726389623295312E-4]:2.498512691645E-1)[&rate=5.726389623295312E-4]:2.30355925794E-1)[&rate=5.726389623295312E-4]:1.004549510696E-1,(107[&rate=5.726389623295312E-4]:4.262999914956E-1,108[&rate=5.726389623295312E-4]:4.235602654682E-1)[&rate=5.726389623295312E-4]:1.324443463134E-1)[&rate=5.726389623295312E-4]:6.525460291948E-2)[&rate=5.726389623295312E-4]:4.814036970265E-2,115[&rate=5.726389623295312E-4]:6.118653378283E-1)[&rate=5.726389623295312E-4]:8.607572288916E-2)[&rate=5.726389623295312E-4]:1.766005700536E-1)[&rate=5.726389623295312E-4]:2.783346533631E-1,(142[&rate=5.726389623295312E-4]:5.591913336662E-1,((145[&rate=5.726389623295312E-4]:7.519845277045E-2,141[&rate=5.726389623295312E-4]:7.245872674286E-2)[&rate=5.726389623295312E-4]:1.517570911433E-2,144[&rate=5.726389623295312E-4]:8.489470982984E-2)[&rate=5.726389623295312E-4]:4.688171717814E-1)[&rate=5.726389623295312E-4]:8.484794710161E-1)[&rate=5.726389623295312E-4]:1.164365603754E-2)[&rate=5.726389623295312E-4]:5.534076940997E-2,((((((88[&rate=5.726389623295312E-4]:8.514128008982E-2,89[&rate=5.726389623295312E-4]:9.883991022684E-2)[&rate=5.726389623295312E-4]:1.850036530132E-1,(83[&rate=5.726389623295312E-4]:1.689223815773E-1,85[&rate=5.726389623295312E-4]:1.689223815773E-1)[&rate=5.726389623295312E-4]:1.012225515257E-1)[&rate=5.726389623295312E-4]:1.037209092793E-1,87[&rate=5.726389623295312E-4]:3.738658423823E-1)[&rate=5.726389623295312E-4]:2.323585044125E-2,(((91[&rate=5.726389623295312E-4]:5.777491703095E-2,90[&rate=5.726389623295312E-4]:5.777491703095E-2)[&rate=5.726389623295312E-4]:3.8935949879E-2,92[&rate=5.726389623295312E-4]:9.671086690995E-2)[&rate=5.726389623295312E-4]:1.353868778025E-1,((84[&rate=5.726389623295312E-4]:3.885354063291E-2,93[&rate=5.726389623295312E-4]:5.255217076993E-2)[&rate=5.726389623295312E-4]:9.936267830174E-2,86[&rate=5.726389623295312E-4]:1.382162189347E-1)[&rate=5.726389623295312E-4]:8.018289564079E-2)[&rate=5.726389623295312E-4]:1.787025782481E-1)[&rate=5.726389623295312E-4]:7.019577654014E-1,3[&rate=5.726389623295312E-4]:5.593334308277E-1)[&rate=5.726389623295312E-4]:5.427558698951E-1,((10[&rate=5.726389623295312E-4]:4.128008320324E-1,15[&rate=5.726389623295312E-4]:4.511569964158E-1)[&rate=5.726389623295312E-4]:1.808774601334E-1,(18[&rate=5.726389623295312E-4]:5.276475388903E-1,6[&rate=5.726389623295312E-4]:4.646338402601E-1)[&rate=5.726389623295312E-4]:1.126060957412E-1)[&rate=5.726389623295312E-4]:5.76904159242E-1)[&rate=5.726389623295312E-4]:1.232508609138E-1)[&rate=5.726389623295312E-4]:3.840600260624E-1)[&rate=5.726389623295312E-4]:5.189401665173E-1)[&rate=5.726389623295312E-4]:1.866217542977E-1,146[&rate=5.726389623295312E-4]:4.592768027276E-1)[&rate=5.726389623295312E-4]:1.888654297329E-1,40[&rate=5.726389623295312E-4]:5.279236532256E-1)[&rate=5.726389623295312E-4]:1.097091988358E-2)[&rate=5.726389623295312E-4]:3.182821742063E-1)[&rate=5.726389623295312E-4]:5.903033887839E-2)[&rate=5.726389623295312E-4]:1.820710701784E-1,(121[&rate=5.726389623295312E-4]:2.416682548078E0,(((35[&rate=5.726389623295312E-4]:1.060950359107E-1,127[&rate=5.726389623295312E-4]:2.673218323582E0)[&rate=5.726389623295312E-4]:1.37077598444E-1,((((129[&rate=5.726389623295312E-4]:4.84531137601E-1,((130[&rate=5.726389623295312E-4]:1.500981030979E-1,131[&rate=5.726389623295312E-4]:1.528378291252E-1)[&rate=5.726389623295312E-4]:2.717607804303E-1,132[&rate=5.726389623295312E-4]:4.245986095556E-1)[&rate=5.726389623295312E-4]:6.267225407275E-2)[&rate=5.726389623295312E-4]:7.568146625762E-1,(118[&rate=5.726389623295312E-4]:1.272142220067E0,69[&rate=5.726389623295312E-4]:1.283101124177E0)[&rate=5.726389623295312E-4]:1.061898814797E-1)[&rate=5.726389623295312E-4]:4.865243229694E-1,(45[&rate=5.726389623295312E-4]:6.520956741363E-1,(((44[&rate=5.726389623295312E-4]:5.902416314803E-1,(50[&rate=5.726389623295312E-4]:5.408891207255E-1,49[&rate=5.726389623295312E-4]:5.408891207255E-1)[&rate=5.726389623295312E-4]:2.203010638331E-2)[&rate=5.726389623295312E-4]:2.547938394798E-3,((43[&rate=5.726389623295312E-4]:4.409816497101E-1,46[&rate=5.726389623295312E-4]:4.409816497101E-1)[&rate=5.726389623295312E-4]:1.029726462711E-1,(48[&rate=5.726389623295312E-4]:4.259430379391E-1,(42[&rate=5.726389623295312E-4]:9.264312147466E-2,41[&rate=5.726389623295312E-4]:8.717864060041E-2)[&rate=5.726389623295312E-4]:2.950485503443E-1)[&rate=5.726389623295312E-4]:1.070822962935E-1)[&rate=5.726389623295312E-4]:5.429975476826E-2)[&rate=5.726389623295312E-4]:2.431883520133E-2,(51[&rate=5.726389623295312E-4]:5.093454381195E-1,47[&rate=5.726389623295312E-4]:5.366678424909E-1)[&rate=5.726389623295312E-4]:8.590504345978E-2)[&rate=5.726389623295312E-4]:3.771950949691E-2)[&rate=5.726389623295312E-4]:2.996385106916E-1)[&rate=5.726389623295312E-4]:1.755512930259E-2,(128[&rate=5.726389623295312E-4]:1.401010216879E0,(((62[&rate=5.726389623295312E-4]:2.154904133755E-1,60[&rate=5.726389623295312E-4]:2.37095914578E-2)[&rate=5.726389623295312E-4]:6.547268508168E-2,(65[&rate=5.726389623295312E-4]:8.173608714398E-2,64[&rate=5.726389623295312E-4]:2.324210186507E-1)[&rate=5.726389623295312E-4]:7.446189395504E-3)[&rate=5.726389623295312E-4]:3.055990576534E-1,(61[&rate=5.726389623295312E-4]:1.446166271386E-1,63[&rate=5.726389623295312E-4]:1.035207367276E-1)[&rate=5.726389623295312E-4]:4.41945528972E-1)[&rate=5.726389623295312E-4]:9.541740881656E-1)[&rate=5.726389623295312E-4]:3.416753095428E-1)[&rate=5.726389623295312E-4]:2.925423122056E-2)[&rate=5.726389623295312E-4]:2.453731945991E-2,36[&rate=5.726389623295312E-4]:3.142852962803E-1)[&rate=5.726389623295312E-4]:2.294519700361E-2)[&rate=5.726389623295312E-4]:1.369515481095E-1)[&rate=5.726389623295312E-4]:1.830556745913E-1)[&rate=5.726389623295312E-4]:9.948200795354E-2)[&rate=5.726389623295312E-4]:1.628889778009E-1)[&rate=5.726389623295312E-4]:3.123627450718E-2,(33[&rate=5.726389623295312E-4]:9.614747095467E-3,32[&rate=5.726389623295312E-4]:4.135295040752E-3)[&rate=5.726389623295312E-4]:1.520283189074E-2);
tree STATE_75780000 [&joint=-20976.708250700056,lnP=-20976.708250700056] = [&R] (((((66[&rate=5.704512757753175E-4]:4.172655453242E-1,(126[&rate=5.704512757753175E-4]:1.254722895974E0,(((138[&rate=5.704512757753175E-4]:1.901796912104E-1,136[&rate=5.704512757753175E-4]:5.867284189521E-2)[&rate=5.704512757753175E-4]:8.819903069344E-1,135[&rate=5.704512757753175E-4]:8.721699981447E-1)[&rate=5.704512757753175E-4]:6.668153821638E-1,(120[&rate=5.704512757753175E-4]:1.099204888191E0,119[&rate=5.704512757753175E-4]:1.19509529915E0)[&rate=5.704512757753175E-4]:6.918352866382E-1)[&rate=5.704512757753175E-4]:1.5349483283E-1)[&rate=5.704512757753175E-4]:4.097168390349E-1)[&rate=5.704512757753175E-4]:7.538667498588E-2,((122[&rate=5.704512757753175E-4]:5.032781314899E-1,(123[&rate=5.704512757753175E-4]:1.177347239827E-1,124[&rate=5.704512757753175E-4]:1.150024835456E-1)[&rate=5.704512757753175E-4]:3.855434075071E-1)[&rate=5.704512757753175E-4]:2.984162335457E-1,67[&rate=5.704512757753175E-4]:3.004218146949E-1)[&rate=5.704512757753175E-4]:1.922304056151E-1)[&rate=5.704512757753175E-4]:3.671903408202E-1,((125[&rate=5.704512757753175E-4]:8.625844841894E-1,((53[&rate=5.704512757753175E-4]:7.279130646469E-1,((137[&rate=5.704512757753175E-4]:3.527695244308E-1,134[&rate=5.704512757753175E-4]:2.815366477186E-1)[&rate=5.704512757753175E-4]:1.95815025621E-1,133[&rate=5.704512757753175E-4]:5.074886596407E-1)[&rate=5.704512757753175E-4]:1.002503901974E0)[&rate=5.704512757753175E-4]:1.591523104298E-1,(((75[&rate=5.704512757753175E-4]:3.325261599678E-1,(70[&rate=5.704512757753175E-4]:2.419417610016E-1,(74[&rate=5.704512757753175E-4]:2.472970355365E-1,76[&rate=5.704512757753175E-4]:2.472970355365E-1)[&rate=5.704512757753175E-4]:3.300088984851E-2)[&rate=5.704512757753175E-4]:5.222823458274E-2)[&rate=5.704512757753175E-4]:6.058696197877E-1,(((77[&rate=5.704512757753175E-4]:1.928322730193E-1,71[&rate=5.704512757753175E-4]:1.298185743892E-1)[&rate=5.704512757753175E-4]:3.605675271222E-1,(80[&rate=5.704512757753175E-4]:8.077575799269E-2,81[&rate=5.704512757753175E-4]:8.077575799269E-2)[&rate=5.704512757753175E-4]:4.287884257104E-1)[&rate=5.704512757753175E-4]:8.559695055384E-2,((82[&rate=5.704512757753175E-4]:3.102518851782E-1,(79[&rate=5.704512757753175E-4]:1.397530804567E-1,(78[&rate=5.704512757753175E-4]:4.700983168655E-2,72[&rate=5.704512757753175E-4]:2.509202346724E-2)[&rate=5.704512757753175E-4]:9.274324877014E-2)[&rate=5.704512757753175E-4]:1.622796266394E-1)[&rate=5.704512757753175E-4]:1.526123377639E-1,73[&rate=5.704512757753175E-4]:4.957409352708E-1)[&rate=5.704512757753175E-4]:1.487352674793E-1)[&rate=5.704512757753175E-4]:2.939195770054E-1)[&rate=5.704512757753175E-4]:5.361003647335E-1,(52[&rate=5.704512757753175E-4]:5.45882750492E-1,(((5[&rate=5.704512757753175E-4]:8.576979511714E-2,12[&rate=5.704512757753175E-4]:1.241259595006E-1)[&rate=5.704512757753175E-4]:2.716082575024E-1,29[&rate=5.704512757753175E-4]:5.025835320716E-1)[&rate=5.704512757753175E-4]:1.954507985508E-1,103[&rate=5.704512757753175E-4]:4.651576182936E-1)[&rate=5.704512757753175E-4]:1.745018866759E0)[&rate=5.704512757753175E-4]:1.903470566963E-1)[&rate=5.704512757753175E-4]:1.590322891998E-1)[&rate=5.704512757753175E-4]:1.859016227739E-1)[&rate=5.704512757753175E-4]:1.369449580934E-1,(((37[&rate=5.704512757753175E-4]:3.512399526687E-1,((56[&rate=5.704512757753175E-4]:2.24150847765E-1,55[&rate=5.704512757753175E-4]:2.24150847765E-1)[&rate=5.704512757753175E-4]:4.336862448013E-2,((58[&rate=5.704512757753175E-4]:1.544838086971E-1,54[&rate=5.704512757753175E-4]:9.710675951681E-2)[&rate=5.704512757753175E-4]:1.326080189575E-1,59[&rate=5.704512757753175E-4]:2.679661445945E-1)[&rate=5.704512757753175E-4]:7.750048962248E-3)[&rate=5.704512757753175E-4]:3.727239299172E-2)[&rate=5.704512757753175E-4]:2.498523533428E-2,57[&rate=5.704512757753175E-4]:3.407060623199E-1)[&rate=5.704512757753175E-4]:1.669574975761E-1,68[&rate=5.704512757753175E-4]:4.557509915899E-1)[&rate=5.704512757753175E-4]:3.771117840261E-1)[&rate=5.704512757753175E-4]:5.747004232865E-1)[&rate=5.704512757753175E-4]:3.327750230058E-2,(32[&rate=5.704512757753175E-4]:2.777167205141E-3,(34[&rate=5.704512757753175E-4]:2.236017568365E-2,((35[&rate=5.704512757753175E-4]:2.415311029825E-1,(((36[&rate=5.704512757753175E-4]:1.032558490242E-2,127[&rate=5.704512757753175E-4]:2.530873530108E0)[&rate=5.704512757753175E-4]:1.657150027907E-2,121[&rate=5.704512757753175E-4]:2.106349139976E0)[&rate=5.704512757753175E-4]:1.591260231431E-1,((((44[&rate=5.704512757753175E-4]:3.363073635491E-1,47[&rate=5.704512757753175E-4]:3.417718444234E-1)[&rate=5.704512757753175E-4]:1.387582013945E-1,45[&rate=5.704512757753175E-4]:4.723333245066E-1)[&rate=5.704512757753175E-4]:1.989110491273E-1,((49[&rate=5.704512757753175E-4]:4.351078996508E-1,50[&rate=5.704512757753175E-4]:4.351078996508E-1)[&rate=5.704512757753175E-4]:1.541114423139E-1,(((43[&rate=5.704512757753175E-4]:4.932330808974E-1,((42[&rate=5.704512757753175E-4]:3.964111161654E-1,41[&rate=5.704512757753175E-4]:3.909466352911E-1)[&rate=5.704512757753175E-4]:6.364778272205E-4,48[&rate=5.704512757753175E-4]:4.352989601128E-1)[&rate=5.704512757753175E-4]:4.700515903604E-2)[&rate=5.704512757753175E-4]:3.662714157177E-2,46[&rate=5.704512757753175E-4]:5.298602224692E-1)[&rate=5.704512757753175E-4]:8.499526415049E-2,51[&rate=5.704512757753175E-4]:5.875330822482E-1)[&rate=5.704512757753175E-4]:7.150740590853E-3)[&rate=5.704512757753175E-4]:5.743486773473E-2)[&rate=5.704512757753175E-4]:1.539698054927E-1,((((65[&rate=5.704512757753175E-4]:9.896905886863E-2,((60[&rate=5.704512757753175E-4]:4.767849173068E-2,64[&rate=5.704512757753175E-4]:1.983634232374E-1)[&rate=5.704512757753175E-4]:3.506628034053E-2,62[&rate=5.704512757753175E-4]:2.74525593989E-1)[&rate=5.704512757753175E-4]:1.622428679742E-2)[&rate=5.704512757753175E-4]:2.235969443929E-1,(61[&rate=5.704512757753175E-4]:2.288195442592E-1,63[&rate=5.704512757753175E-4]:1.877236538482E-1)[&rate=5.704512757753175E-4]:2.855272809201E-1)[&rate=5.704512757753175E-4]:8.699796102105E-1,128[&rate=5.704512757753175E-4]:1.244600407993E0)[&rate=5.704512757753175E-4]:2.486436102539E-1,(((131[&rate=5.704512757753175E-4]:2.226136558407E-1,(130[&rate=5.704512757753175E-4]:1.000645620755E-1,(129[&rate=5.704512757753175E-4]:3.154667634981E-2,132[&rate=5.704512757753175E-4]:3.428640237717E-2)[&rate=5.704512757753175E-4]:6.851788572565E-2)[&rate=5.704512757753175E-4]:1.198093677378E-1)[&rate=5.704512757753175E-4]:3.460085780745E-1,118[&rate=5.704512757753175E-4]:7.028688092577E-1)[&rate=5.704512757753175E-4]:1.844072351912E-2,69[&rate=5.704512757753175E-4]:7.322684368865E-1)[&rate=5.704512757753175E-4]:9.116605128669E-1)[&rate=5.704512757753175E-4]:1.053663731714E-1)[&rate=5.704512757753175E-4]:6.960449772868E-2)[&rate=5.704512757753175E-4]:1.020833371236E-1)[&rate=5.704512757753175E-4]:5.014002411182E-1,(38[&rate=5.704512757753175E-4]:1.126330576741E0,(((95[&rate=5.704512757753175E-4]:4.850245256813E-1,(100[&rate=5.704512757753175E-4]:3.686113861411E-1,94[&rate=5.704512757753175E-4]:3.686113861411E-1)[&rate=5.704512757753175E-4]:3.171368598816E-2)[&rate=5.704512757753175E-4]:2.702624111723E-1,(((98[&rate=5.704512757753175E-4]:5.280657880528E-1,99[&rate=5.704512757753175E-4]:5.499237115501E-1)[&rate=5.704512757753175E-4]:2.962588240638E-2,96[&rate=5.704512757753175E-4]:5.440304682736E-1)[&rate=5.704512757753175E-4]:7.890973384954E-2,97[&rate=5.704512757753175E-4]:4.371478523963E-1)[&rate=5.704512757753175E-4]:1.07756570796E-1)[&rate=5.704512757753175E-4]:5.574468287759E-2,(((40[&rate=5.704512757753175E-4]:5.317433647941E-1,((31[&rate=5.704512757753175E-4]:8.262465688193E-1,((26[&rate=5.704512757753175E-4]:5.716171673893E-1,(7[&rate=5.704512757753175E-4]:8.73243750753E-2,8[&rate=5.704512757753175E-4]:8.73243750753E-2)[&rate=5.704512757753175E-4]:3.774434772455E-1)[&rate=5.704512757753175E-4]:1.992490992628E-1,2[&rate=5.704512757753175E-4]:5.873046228164E-1)[&rate=5.704512757753175E-4]:1.15446857288E-2)[&rate=5.704512757753175E-4]:7.72540504063E-2,(22[&rate=5.704512757753175E-4]:4.781241194931E-1,27[&rate=5.704512757753175E-4]:4.945624756575E-1)[&rate=5.704512757753175E-4]:3.705819791844E-1)[&rate=5.704512757753175E-4]:1.812365808672E0)[&rate=5.704512757753175E-4]:9.169412413994E-2,(16[&rate=5.704512757753175E-4]:2.501852161196E0,((146[&rate=5.704512757753175E-4]:4.417039390383E-1,147[&rate=5.704512757753175E-4]:3.788624089837E-1)[&rate=5.704512757753175E-4]:7.341172309806E-2,(101[&rate=5.704512757753175E-4]:7.750108285854E-1,((((6[&rate=5.704512757753175E-4]:6.284197296141E-1,(18[&rate=5.704512757753175E-4]:6.131117337907E-1,(10[&rate=5.704512757753175E-4]:3.730942116077E-1,15[&rate=5.704512757753175E-4]:4.114503759912E-1)[&rate=5.704512757753175E-4]:1.934421797172E-1)[&rate=5.704512757753175E-4]:7.832169445353E-2)[&rate=5.704512757753175E-4]:1.415338034455E-1,3[&rate=5.704512757753175E-4]:7.178987385391E-1)[&rate=5.704512757753175E-4]:1.883141302409E-1,((88[&rate=5.704512757753175E-4]:2.97000649804E-1,89[&rate=5.704512757753175E-4]:3.10699279941E-1)[&rate=5.704512757753175E-4]:6.122611354762E-1,((((91[&rate=5.704512757753175E-4]:7.040894008043E-2,90[&rate=5.704512757753175E-4]:7.040894008043E-2)[&rate=5.704512757753175E-4]:1.638212325138E-1,92[&rate=5.704512757753175E-4]:2.342301725942E-1)[&rate=5.704512757753175E-4]:5.671216606123E-1,((85[&rate=5.704512757753175E-4]:1.436339251736E-1,(83[&rate=5.704512757753175E-4]:1.194865261287E-1,86[&rate=5.704512757753175E-4]:1.194865261287E-1)[&rate=5.704512757753175E-4]:2.414739904493E-2)[&rate=5.704512757753175E-4]:1.658089938804E-1,(84[&rate=5.704512757753175E-4]:2.66031315187E-2,93[&rate=5.704512757753175E-4]:4.030176165571E-2)[&rate=5.704512757753175E-4]:2.828397875354E-1)[&rate=5.704512757753175E-4]:4.782102840154E-1)[&rate=5.704512757753175E-4]:5.552182290748E-3,87[&rate=5.704512757753175E-4]:7.932053853602E-1)[&rate=5.704512757753175E-4]:1.160563999199E-1)[&rate=5.704512757753175E-4]:5.36677110897E-1)[&rate=5.704512757753175E-4]:3.317699164026E-1,((((((25[&rate=5.704512757753175E-4]:5.043228447618E-1,20[&rate=5.704512757753175E-4]:4.851447625701E-1)[&rate=5.704512757753175E-4]:2.912813880244E-2,23[&rate=5.704512757753175E-4]:5.224920794546E-1)[&rate=5.704512757753175E-4]:2.477636106988E-1,(140[&rate=5.704512757753175E-4]:5.55627517741E-1,11[&rate=5.704512757753175E-4]:5.748055999328E-1)[&rate=5.704512757753175E-4]:1.105185833714E-1)[&rate=5.704512757753175E-4]:5.190858026689E-1,(24[&rate=5.704512757753175E-4]:1.070515142382E0,(1[&rate=5.704512757753175E-4]:1.540682612908E-1,(28[&rate=5.704512757753175E-4]:5.813647457173E-1,21[&rate=5.704512757753175E-4]:5.567072114708E-1)[&rate=5.704512757753175E-4]:3.590048854365E-1)[&rate=5.704512757753175E-4]:1.356249632825E-1)[&rate=5.704512757753175E-4]:2.297852545504E-1)[&rate=5.704512757753175E-4]:4.15016689927E-2,102[&rate=5.704512757753175E-4]:1.801582303083E-1)[&rate=5.704512757753175E-4]:2.220412099792E-2,((((144[&rate=5.704512757753175E-4]:3.847336671376E-1,145[&rate=5.704512757753175E-4]:3.902131191925E-1)[&rate=5.704512757753175E-4]:7.537782828545E-3,141[&rate=5.704512757753175E-4]:3.950111759935E-1)[&rate=5.704512757753175E-4]:1.955671749742E-1,142[&rate=5.704512757753175E-4]:5.933180769952E-1)[&rate=5.704512757753175E-4]:8.1067942798E-1,((((17[&rate=5.704512757753175E-4]:4.153139039093E-1,14[&rate=5.704512757753175E-4]:3.769577395256E-1)[&rate=5.704512757753175E-4]:2.863968136598E-1,(110[&rate=5.704512757753175E-4]:4.691299633376E-1,105[&rate=5.704512757753175E-4]:4.472121551185E-1)[&rate=5.704512757753175E-4]:1.887451377931E-1)[&rate=5.704512757753175E-4]:2.255365388334E-2,(117[&rate=5.704512757753175E-4]:5.909782283625E-1,(((30[&rate=5.704512757753175E-4]:2.130732583854E-1,4[&rate=5.704512757753175E-4]:4.047051865939E-2)[&rate=5.704512757753175E-4]:3.508683858882E-1,9[&rate=5.704512757753175E-4]:4.406539730407E-1)[&rate=5.704512757753175E-4]:1.365988295195E-1,113[&rate=5.704512757753175E-4]:5.854719806423E-1)[&rate=5.704512757753175E-4]:2.766521692678E-3)[&rate=5.704512757753175E-4]:9.766970473376E-2)[&rate=5.704512757753175E-4]:3.476883841522E-1,((((108[&rate=5.704512757753175E-4]:4.095592257057E-1,((109[&rate=5.704512757753175E-4]:3.872196694643E-1,(114[&rate=5.704512757753175E-4]:2.721508744961E-1,112[&rate=5.704512757753175E-4]:3.543426553179E-1)[&rate=5.704512757753175E-4]:3.561674017367E-2)[&rate=5.704512757753175E-4]:2.627914650611E-2,107[&rate=5.704512757753175E-4]:3.943207337786E-1)[&rate=5.704512757753175E-4]:1.797821795444E-2)[&rate=5.704512757753175E-4]:2.204687704956E-1,(13[&rate=5.704512757753175E-4]:4.127798870212E-1,19[&rate=5.704512757753175E-4]:4.511360514049E-1)[&rate=5.704512757753175E-4]:2.419056434266E-1)[&rate=5.704512757753175E-4]:2.907806701685E-2,115[&rate=5.704512757753175E-4]:6.015718166428E-1)[&rate=5.704512757753175E-4]:2.307138618818E-1,(((106[&rate=5.704512757753175E-4]:2.326701245286E-1,104[&rate=5.704512757753175E-4]:2.326701245286E-1)[&rate=5.704512757753175E-4]:4.306185311805E-2,(139[&rate=5.704512757753175E-4]:4.393788569721E-1,111[&rate=5.704512757753175E-4]:2.640363912187E-1)[&rate=5.704512757753175E-4]:2.813394259229E-2)[&rate=5.704512757753175E-4]:4.280997233262E-1,(116[&rate=5.704512757753175E-4]:5.787327258207E-1,(148[&rate=5.704512757753175E-4]:3.431987613547E-1,143[&rate=5.704512757753175E-4]:3.404590353274E-1)[&rate=5.704512757753175E-4]:2.738901288496E-1)[&rate=5.704512757753175E-4]:6.482500254943E-2)[&rate=5.704512757753175E-4]:1.887279501545E-1)[&rate=5.704512757753175E-4]:1.191191318744E-1)[&rate=5.704512757753175E-4]:1.977981740281E-1)[&rate=5.704512757753175E-4]:4.494018879677E-2)[&rate=5.704512757753175E-4]:3.836015990377E-2)[&rate=5.704512757753175E-4]:5.397677694304E-1)[&rate=5.704512757753175E-4]:5.930504133098E-1)[&rate=5.704512757753175E-4]:2.146215217699E-2)[&rate=5.704512757753175E-4]:2.070782538556E-1)[&rate=5.704512757753175E-4]:9.46737055579E-3,39[&rate=5.704512757753175E-4]:6.329048594898E-1)[&rate=5.704512757753175E-4]:3.878249794629E-2)[&rate=5.704512757753175E-4]:5.229492302342E-1)[&rate=5.704512757753175E-4]:2.18966213875E-1)[&rate=5.704512757753175E-4]:1.42442530213E-1)[&rate=5.704512757753175E-4]:2.334799740577E-3)[&rate=5.704512757753175E-4]:5.411389376531E-3)[&rate=5.704512757753175E-4]:2.151712670527E-3,33[&rate=5.704512757753175E-4]:1.581972130691E-2);
tree STATE_75870000 [&joint=-20984.676058822293,lnP=-20984.676058822293] = [&R] ((((((((120[&rate=5.829511797902693E-4]:7.304526385028E-1,((138[&rate=5.829511797902693E-4]:1.92803054485E-1,136[&rate=5.829511797902693E-4]:6.129620516978E-2)[&rate=5.829511797902693E-4]:2.385483266279E-1,135[&rate=5.829511797902693E-4]:2.313513811128E-1)[&rate=5.829511797902693E-4]:2.470464628695E-1)[&rate=5.829511797902693E-4]:9.725799333442E-1,119[&rate=5.829511797902693E-4]:1.798922982806E0)[&rate=5.829511797902693E-4]:1.47959857639E-1,126[&rate=5.829511797902693E-4]:1.161180317801E0)[&rate=5.829511797902693E-4]:3.665286236146E-1,(((122[&rate=5.829511797902693E-4]:1.158598604429E-1,(123[&rate=5.829511797902693E-4]:7.323375447783E-2,124[&rate=5.829511797902693E-4]:7.05015140407E-2)[&rate=5.829511797902693E-4]:4.26261059651E-2)[&rate=5.829511797902693E-4]:4.868567603761E-1,67[&rate=5.829511797902693E-4]:1.014440704784E-1)[&rate=5.829511797902693E-4]:1.129438560362E-1,66[&rate=5.829511797902693E-4]:2.143879265146E-1)[&rate=5.829511797902693E-4]:6.614682521609E-2)[&rate=5.829511797902693E-4]:4.878671625928E-1,(((((((((65[&rate=5.829511797902693E-4]:4.040890531678E-1,(60[&rate=5.829511797902693E-4]:2.023087913958E-1,64[&rate=5.829511797902693E-4]:3.529937229025E-1)[&rate=5.829511797902693E-4]:2.01780261772E-1)[&rate=5.829511797902693E-4]:2.629755299893E-2,62[&rate=5.829511797902693E-4]:6.221674280845E-1)[&rate=5.829511797902693E-4]:1.664380480652E-1,(61[&rate=5.829511797902693E-4]:1.402227819683E-1,63[&rate=5.829511797902693E-4]:9.912689155722E-2)[&rate=5.829511797902693E-4]:6.483826941814E-1)[&rate=5.829511797902693E-4]:5.203878365854E-1,128[&rate=5.829511797902693E-4]:1.169267285338E0)[&rate=5.829511797902693E-4]:1.953446283639E-2,(((130[&rate=5.829511797902693E-4]:1.776650295008E-1,131[&rate=5.829511797902693E-4]:1.804047555282E-1)[&rate=5.829511797902693E-4]:1.209352596342E-1,(132[&rate=5.829511797902693E-4]:1.772903520732E-1,129[&rate=5.829511797902693E-4]:1.745506260458E-1)[&rate=5.829511797902693E-4]:1.240496630893E-1)[&rate=5.829511797902693E-4]:3.682379782708E-1,(69[&rate=5.829511797902693E-4]:7.656732922558E-1,118[&rate=5.829511797902693E-4]:7.547143881461E-1)[&rate=5.829511797902693E-4]:4.911018062972E-2)[&rate=5.829511797902693E-4]:5.247032067956E-1)[&rate=5.829511797902693E-4]:2.330952936579E-1,(45[&rate=5.829511797902693E-4]:5.445876131473E-1,(((49[&rate=5.829511797902693E-4]:4.296864725603E-1,50[&rate=5.829511797902693E-4]:4.296864725603E-1)[&rate=5.829511797902693E-4]:5.8365504194E-2,((((42[&rate=5.829511797902693E-4]:1.252669214497E-1,48[&rate=5.829511797902693E-4]:1.635182875699E-1)[&rate=5.829511797902693E-4]:1.46995154528E-1,41[&rate=5.829511797902693E-4]:2.667975951035E-1)[&rate=5.829511797902693E-4]:9.854869018898E-2,(43[&rate=5.829511797902693E-4]:3.663794194592E-1,46[&rate=5.829511797902693E-4]:3.663794194592E-1)[&rate=5.829511797902693E-4]:5.361167457619E-2)[&rate=5.829511797902693E-4]:7.747936636596E-2,(44[&rate=5.829511797902693E-4]:7.607925262534E-2,47[&rate=5.829511797902693E-4]:8.15437334996E-2)[&rate=5.829511797902693E-4]:4.159267269018E-1)[&rate=5.829511797902693E-4]:2.336840159868E-2)[&rate=5.829511797902693E-4]:5.785688192176E-3,51[&rate=5.829511797902693E-4]:4.993021458208E-1)[&rate=5.829511797902693E-4]:2.615978426643E-2)[&rate=5.829511797902693E-4]:1.039132163934E-1)[&rate=5.829511797902693E-4]:1.354683077808E-1,((127[&rate=5.829511797902693E-4]:2.342974313421E0,121[&rate=5.829511797902693E-4]:1.90187842301E0)[&rate=5.829511797902693E-4]:2.123037710997E-1,36[&rate=5.829511797902693E-4]:3.47301393153E-2)[&rate=5.829511797902693E-4]:4.044342947561E-2)[&rate=5.829511797902693E-4]:1.139206080701E-2,35[&rate=5.829511797902693E-4]:3.999028713216E-2)[&rate=5.829511797902693E-4]:4.366525560447E-1,(38[&rate=5.829511797902693E-4]:7.229229771501E-1,(((16[&rate=5.829511797902693E-4]:2.532138722862E0,((((39[&rate=5.829511797902693E-4]:3.71598045058E-1,147[&rate=5.829511797902693E-4]:4.289750942383E-1)[&rate=5.829511797902693E-4]:3.320049151983E-2,((101[&rate=5.829511797902693E-4]:7.815643307538E-1,(((((((110[&rate=5.829511797902693E-4]:6.187012517281E-1,105[&rate=5.829511797902693E-4]:5.96783443509E-1)[&rate=5.829511797902693E-4]:8.084507683506E-3,117[&rate=5.829511797902693E-4]:6.350049374939E-1)[&rate=5.829511797902693E-4]:1.972218409111E-1,((9[&rate=5.829511797902693E-4]:3.051113998047E-1,113[&rate=5.829511797902693E-4]:3.133305778868E-1)[&rate=5.829511797902693E-4]:3.953612530472E-1,(30[&rate=5.829511797902693E-4]:4.985916562352E-1,4[&rate=5.829511797902693E-4]:3.259889165091E-1)[&rate=5.829511797902693E-4]:3.251686678496E-1)[&rate=5.829511797902693E-4]:1.207952214435E-1)[&rate=5.829511797902693E-4]:6.537160199471E-2,(17[&rate=5.829511797902693E-4]:4.577401679738E-1,14[&rate=5.829511797902693E-4]:4.193840035901E-1)[&rate=5.829511797902693E-4]:4.75474650782E-1)[&rate=5.829511797902693E-4]:5.106635892066E-1,(((116[&rate=5.829511797902693E-4]:7.223971358723E-1,(148[&rate=5.829511797902693E-4]:3.764592133555E-1,143[&rate=5.829511797902693E-4]:3.737194873282E-1)[&rate=5.829511797902693E-4]:3.842940869004E-1)[&rate=5.829511797902693E-4]:5.496779072416E-2,((104[&rate=5.829511797902693E-4]:4.192075766952E-1,(106[&rate=5.829511797902693E-4]:1.928851859819E-1,139[&rate=5.829511797902693E-4]:3.846660078997E-1)[&rate=5.829511797902693E-4]:2.263223907133E-1)[&rate=5.829511797902693E-4]:1.272833786687E-1,111[&rate=5.829511797902693E-4]:5.629293115283E-1)[&rate=5.829511797902693E-4]:2.911479438353E-1)[&rate=5.829511797902693E-4]:3.892879814831E-1,(((13[&rate=5.829511797902693E-4]:2.22268280146E-1,19[&rate=5.829511797902693E-4]:2.606244445296E-1)[&rate=5.829511797902693E-4]:2.232039711265E-1,115[&rate=5.829511797902693E-4]:3.632804704506E-1)[&rate=5.829511797902693E-4]:2.054535719177E-1,(108[&rate=5.829511797902693E-4]:5.991307634404E-1,((109[&rate=5.829511797902693E-4]:2.265553957674E-1,107[&rate=5.829511797902693E-4]:2.073773135757E-1)[&rate=5.829511797902693E-4]:8.246662568608E-2,(114[&rate=5.829511797902693E-4]:2.031672060683E-1,112[&rate=5.829511797902693E-4]:2.853589868902E-1)[&rate=5.829511797902693E-4]:2.640276059066E-2)[&rate=5.829511797902693E-4]:3.12026550206E-1)[&rate=5.829511797902693E-4]:2.713752550334E-2)[&rate=5.829511797902693E-4]:5.979188657112E-1)[&rate=5.829511797902693E-4]:1.566775546775E-1)[&rate=5.829511797902693E-4]:4.722364927149E-2,(((141[&rate=5.829511797902693E-4]:3.913097306455E-1,(145[&rate=5.829511797902693E-4]:3.556803172738E-1,144[&rate=5.829511797902693E-4]:3.502008652189E-1)[&rate=5.829511797902693E-4]:3.836913939932E-2)[&rate=5.829511797902693E-4]:5.96790397747E-2,142[&rate=5.829511797902693E-4]:4.537284964478E-1)[&rate=5.829511797902693E-4]:1.021260208963E0,(102[&rate=5.829511797902693E-4]:7.173205412807E-2,((24[&rate=5.829511797902693E-4]:8.825494819744E-1,(1[&rate=5.829511797902693E-4]:4.032545861432E-2,(28[&rate=5.829511797902693E-4]:5.142191159509E-1,21[&rate=5.829511797902693E-4]:4.895615817045E-1)[&rate=5.829511797902693E-4]:3.124077125264E-1)[&rate=5.829511797902693E-4]:6.14021055519E-2)[&rate=5.829511797902693E-4]:2.994919507391E-1,((11[&rate=5.829511797902693E-4]:4.253985083042E-1,140[&rate=5.829511797902693E-4]:4.062204261125E-1)[&rate=5.829511797902693E-4]:3.094623671477E-1,(23[&rate=5.829511797902693E-4]:6.118815055859E-1,(20[&rate=5.829511797902693E-4]:4.466974708721E-1,25[&rate=5.829511797902693E-4]:4.658755530638E-1)[&rate=5.829511797902693E-4]:1.569648566318E-1)[&rate=5.829511797902693E-4]:2.079108767152E-1)[&rate=5.829511797902693E-4]:3.512901463027E-1)[&rate=5.829511797902693E-4]:5.133445703094E-2)[&rate=5.829511797902693E-4]:1.566813088171E-1)[&rate=5.829511797902693E-4]:1.503599271656E-1)[&rate=5.829511797902693E-4]:1.424418066651E-1,(((6[&rate=5.829511797902693E-4]:7.158640597262E-1,(10[&rate=5.829511797902693E-4]:2.774797684929E-1,15[&rate=5.829511797902693E-4]:3.158359328764E-1)[&rate=5.829511797902693E-4]:4.548226473977E-1)[&rate=5.829511797902693E-4]:5.211102482503E-2,18[&rate=5.829511797902693E-4]:8.309887831814E-1)[&rate=5.829511797902693E-4]:4.778484571176E-1,(3[&rate=5.829511797902693E-4]:1.15551010913E0,(((87[&rate=5.829511797902693E-4]:2.297696709066E-1,((93[&rate=5.829511797902693E-4]:1.277852841965E-1,83[&rate=5.829511797902693E-4]:1.140866540595E-1)[&rate=5.829511797902693E-4]:3.08907793207E-2,(85[&rate=5.829511797902693E-4]:1.433586239558E-1,(86[&rate=5.829511797902693E-4]:8.57257928883E-2,84[&rate=5.829511797902693E-4]:8.57257928883E-2)[&rate=5.829511797902693E-4]:5.763283106752E-2)[&rate=5.829511797902693E-4]:1.618809424398E-3)[&rate=5.829511797902693E-4]:8.479223752638E-2)[&rate=5.829511797902693E-4]:1.571084731035E-1,((91[&rate=5.829511797902693E-4]:3.3408227792E-2,90[&rate=5.829511797902693E-4]:3.3408227792E-2)[&rate=5.829511797902693E-4]:7.986975623619E-2,92[&rate=5.829511797902693E-4]:1.132779840282E-1)[&rate=5.829511797902693E-4]:2.872987901189E-1)[&rate=5.829511797902693E-4]:7.091855242114E-1,(88[&rate=5.829511797902693E-4]:4.965969196747E-2,89[&rate=5.829511797902693E-4]:6.335832210448E-2)[&rate=5.829511797902693E-4]:1.046403976254E0)[&rate=5.829511797902693E-4]:5.991724683053E-1)[&rate=5.829511797902693E-4]:3.825863801869E-2)[&rate=5.829511797902693E-4]:3.247066236001E-1)[&rate=5.829511797902693E-4]:2.658286860329E-1)[&rate=5.829511797902693E-4]:5.198501531182E-1,146[&rate=5.829511797902693E-4]:4.484689041132E-1)[&rate=5.829511797902693E-4]:7.654821169954E-2)[&rate=5.829511797902693E-4]:3.005779690319E-2,(((7[&rate=5.829511797902693E-4]:1.048198899999E-1,8[&rate=5.829511797902693E-4]:1.048198899999E-1)[&rate=5.829511797902693E-4]:5.889271410223E-1,26[&rate=5.829511797902693E-4]:8.005963460907E-1)[&rate=5.829511797902693E-4]:8.977323403566E-2,((31[&rate=5.829511797902693E-4]:7.672814101291E-1,2[&rate=5.829511797902693E-4]:5.39884149855E-1)[&rate=5.829511797902693E-4]:1.458322519288E-1,(22[&rate=5.829511797902693E-4]:5.212228529494E-1,27[&rate=5.829511797902693E-4]:5.376612091138E-1)[&rate=5.829511797902693E-4]:3.370962885603E-1)[&rate=5.829511797902693E-4]:2.109153450693E-2)[&rate=5.829511797902693E-4]:1.68477420002E0)[&rate=5.829511797902693E-4]:3.532285165933E-3,97[&rate=5.829511797902693E-4]:3.673503672807E-1)[&rate=5.829511797902693E-4]:8.257178098317E-3)[&rate=5.829511797902693E-4]:1.528734705836E-1,((99[&rate=5.829511797902693E-4]:4.366072304452E-1,96[&rate=5.829511797902693E-4]:4.010881047623E-1)[&rate=5.829511797902693E-4]:1.882387272574E-1,40[&rate=5.829511797902693E-4]:4.74572733659E-1)[&rate=5.829511797902693E-4]:1.249465336698E-1)[&rate=5.829511797902693E-4]:1.499578544663E-1,(98[&rate=5.829511797902693E-4]:5.772692842544E-1,((100[&rate=5.829511797902693E-4]:2.670450427014E-1,94[&rate=5.829511797902693E-4]:2.670450427014E-1)[&rate=5.829511797902693E-4]:1.099323936714E-1,95[&rate=5.829511797902693E-4]:4.616768899248E-1)[&rate=5.829511797902693E-4]:1.265213560783E-1)[&rate=5.829511797902693E-4]:3.00623138087E-1)[&rate=5.829511797902693E-4]:4.175186628403E-2)[&rate=5.829511797902693E-4]:3.560853125422E-1)[&rate=5.829511797902693E-4]:2.917590711467E-1)[&rate=5.829511797902693E-4]:2.31323611235E-2,((125[&rate=5.829511797902693E-4]:9.316318767829E-1,(((52[&rate=5.829511797902693E-4]:5.027377267541E-1,(((5[&rate=5.829511797902693E-4]:1.278331194939E-1,12[&rate=5.829511797902693E-4]:1.661892838773E-1)[&rate=5.829511797902693E-4]:1.579197232754E-1,29[&rate=5.829511797902693E-4]:4.309583222212E-1)[&rate=5.829511797902693E-4]:6.492160291524E-1,103[&rate=5.829511797902693E-4]:8.472976390449E-1)[&rate=5.829511797902693E-4]:1.31973382227E0)[&rate=5.829511797902693E-4]:1.056290303236E-1,(((134[&rate=5.829511797902693E-4]:4.286118004136E-1,133[&rate=5.829511797902693E-4]:4.587487867148E-1)[&rate=5.829511797902693E-4]:3.464023393187E-2,137[&rate=5.829511797902693E-4]:5.344849110577E-1)[&rate=5.829511797902693E-4]:8.811110502646E-1,53[&rate=5.829511797902693E-4]:5.92420573943E-1)[&rate=5.829511797902693E-4]:7.749461823337E-3)[&rate=5.829511797902693E-4]:2.560678837541E-1,((((74[&rate=5.829511797902693E-4]:5.095359152706E-1,70[&rate=5.829511797902693E-4]:4.711797508871E-1)[&rate=5.829511797902693E-4]:4.758490295398E-2,76[&rate=5.829511797902693E-4]:5.571208182246E-1)[&rate=5.829511797902693E-4]:1.413176932752E-1,75[&rate=5.829511797902693E-4]:6.984385114997E-1)[&rate=5.829511797902693E-4]:1.352468094839E-1,((82[&rate=5.829511797902693E-4]:5.123110699133E-1,((78[&rate=5.829511797902693E-4]:1.253830842734E-1,72[&rate=5.829511797902693E-4]:1.034652760541E-1)[&rate=5.829511797902693E-4]:3.476736000026E-1,79[&rate=5.829511797902693E-4]:4.73056684276E-1)[&rate=5.829511797902693E-4]:3.103520755523E-2)[&rate=5.829511797902693E-4]:1.081604871354E-1,(((81[&rate=5.829511797902693E-4]:5.671582865895E-2,80[&rate=5.829511797902693E-4]:5.671582865895E-2)[&rate=5.829511797902693E-4]:1.748790345029E-1,71[&rate=5.829511797902693E-4]:2.124167809701E-1)[&rate=5.829511797902693E-4]:3.658717268841E-1,(77[&rate=5.829511797902693E-4]:5.18317580564E-1,73[&rate=5.829511797902693E-4]:5.237970326187E-1)[&rate=5.829511797902693E-4]:1.229846259203E-1)[&rate=5.829511797902693E-4]:6.566610838436E-3)[&rate=5.829511797902693E-4]:1.803370516061E-1)[&rate=5.829511797902693E-4]:7.690156571489E-1)[&rate=5.829511797902693E-4]:2.857764709237E-1)[&rate=5.829511797902693E-4]:2.575693556683E-1,((((54[&rate=5.829511797902693E-4]:2.325344096624E-1,((56[&rate=5.829511797902693E-4]:2.311993879502E-1,(37[&rate=5.829511797902693E-4]:1.753830035673E-1,57[&rate=5.829511797902693E-4]:1.398638778842E-1)[&rate=5.829511797902693E-4]:1.022644718148E-1)[&rate=5.829511797902693E-4]:2.767339991332E-2,58[&rate=5.829511797902693E-4]:2.861951922353E-1)[&rate=5.829511797902693E-4]:3.716266607461E-3)[&rate=5.829511797902693E-4]:1.951401038901E-2,55[&rate=5.829511797902693E-4]:2.8210306486E-1)[&rate=5.829511797902693E-4]:5.087514762725E-2,59[&rate=5.829511797902693E-4]:3.411749337989E-1)[&rate=5.829511797902693E-4]:3.806971711874E-1,68[&rate=5.829511797902693E-4]:6.726917771173E-1)[&rate=5.829511797902693E-4]:3.498427886672E-1)[&rate=5.829511797902693E-4]:3.167203474348E-1)[&rate=5.829511797902693E-4]:1.065614558871E-1,(32[&rate=5.829511797902693E-4]:1.112286373839E-2,34[&rate=5.829511797902693E-4]:3.304067195747E-2)[&rate=5.829511797902693E-4]:2.041360746521E-3)[&rate=5.829511797902693E-4]:1.22525530879E-2,33[&rate=5.829511797902693E-4]:3.089622962753E-2);
tree STATE_75960000 [&joint=-20989.50622795115,lnP=-20989.50622795115] = [&R] (33[&rate=5.498927649738606E-4]:3.463150018484E-2,((34[&rate=5.498927649738606E-4]:1.968344724929E-2,((((35[&rate=5.498927649738606E-4]:1.727423551769E-1,127[&rate=5.498927649738606E-4]:2.739865642848E0)[&rate=5.498927649738606E-4]:7.447657615494E-2,((((118[&rate=5.498927649738606E-4]:9.052713575982E-1,69[&rate=5.498927649738606E-4]:9.162302617078E-1)[&rate=5.498927649738606E-4]:2.20768895114E-1,((130[&rate=5.498927649738606E-4]:1.887963872282E-1,131[&rate=5.498927649738606E-4]:1.915361132555E-1)[&rate=5.498927649738606E-4]:9.763131957942E-2,(132[&rate=5.498927649738606E-4]:1.183013254766E-1,129[&rate=5.498927649738606E-4]:1.155615994492E-1)[&rate=5.498927649738606E-4]:1.708661073583E-1)[&rate=5.498927649738606E-4]:7.026262445346E-1)[&rate=5.498927649738606E-4]:5.871072283853E-1,(128[&rate=5.498927649738606E-4]:1.536670164452E0,((((64[&rate=5.498927649738606E-4]:4.378140542689E-1,(62[&rate=5.498927649738606E-4]:2.228142100032E-1,60[&rate=5.498927649738606E-4]:3.103338808543E-2)[&rate=5.498927649738606E-4]:2.560957346768E-1)[&rate=5.498927649738606E-4]:2.735931269714E-1,65[&rate=5.498927649738606E-4]:5.607222497336E-1)[&rate=5.498927649738606E-4]:1.720137163212E-1,(61[&rate=5.498927649738606E-4]:4.974360865573E-1,63[&rate=5.498927649738606E-4]:4.563401961462E-1)[&rate=5.498927649738606E-4]:4.270807014153E-1)[&rate=5.498927649738606E-4]:7.391163493148E-1,((47[&rate=5.498927649738606E-4]:3.937419252688E-1,45[&rate=5.498927649738606E-4]:3.855452039574E-1)[&rate=5.498927649738606E-4]:2.791709174784E-1,((44[&rate=5.498927649738606E-4]:6.079723327696E-1,((49[&rate=5.498927649738606E-4]:2.209291204144E-1,50[&rate=5.498927649738606E-4]:2.209291204144E-1)[&rate=5.498927649738606E-4]:6.744516831837E-2,51[&rate=5.498927649738606E-4]:2.93838769607E-1)[&rate=5.498927649738606E-4]:2.922756396654E-1)[&rate=5.498927649738606E-4]:1.259253207178E-2,((43[&rate=5.498927649738606E-4]:4.92774804219E-1,46[&rate=5.498927649738606E-4]:4.92774804219E-1)[&rate=5.498927649738606E-4]:7.874102104261E-2,((48[&rate=5.498927649738606E-4]:1.411957696967E-1,42[&rate=5.498927649738606E-4]:1.029444035765E-1)[&rate=5.498927649738606E-4]:2.580003672102E-1,41[&rate=5.498927649738606E-4]:3.554802899124E-1)[&rate=5.498927649738606E-4]:1.613907266062E-1)[&rate=5.498927649738606E-4]:5.451352045405E-2)[&rate=5.498927649738606E-4]:4.688349703155E-2)[&rate=5.498927649738606E-4]:8.579477616289E-2)[&rate=5.498927649738606E-4]:1.276305456162E-2)[&rate=5.498927649738606E-4]:3.675128924851E-2)[&rate=5.498927649738606E-4]:1.311236894289E-1,(121[&rate=5.498927649738606E-4]:2.207534889453E0,36[&rate=5.498927649738606E-4]:1.280828346583E-1)[&rate=5.498927649738606E-4]:9.427052764884E-2)[&rate=5.498927649738606E-4]:7.144091149048E-2)[&rate=5.498927649738606E-4]:2.653046480148E-1,((((((100[&rate=5.498927649738606E-4]:2.810031036222E-1,94[&rate=5.498927649738606E-4]:2.810031036222E-1)[&rate=5.498927649738606E-4]:5.797243466336E-2,95[&rate=5.498927649738606E-4]:4.236749918377E-1)[&rate=5.498927649738606E-4]:2.648244532227E-1,((101[&rate=5.498927649738606E-4]:7.722606271682E-1,(((((144[&rate=5.498927649738606E-4]:5.442940355263E-1,(145[&rate=5.498927649738606E-4]:5.243948446752E-1,141[&rate=5.498927649738606E-4]:5.216551186476E-1)[&rate=5.498927649738606E-4]:2.53786429061E-2)[&rate=5.498927649738606E-4]:3.198510439484E-1,142[&rate=5.498927649738606E-4]:8.696245315297E-1)[&rate=5.498927649738606E-4]:6.339461204994E-1,(((((4[&rate=5.498927649738606E-4]:2.796344708339E-1,30[&rate=5.498927649738606E-4]:4.5223721056E-1)[&rate=5.498927649738606E-4]:2.448367553413E-1,117[&rate=5.498927649738606E-4]:5.84745198778E-1)[&rate=5.498927649738606E-4]:2.50417080689E-1,9[&rate=5.498927649738606E-4]:8.242033753574E-1)[&rate=5.498927649738606E-4]:1.427829449088E-1,((105[&rate=5.498927649738606E-4]:6.420897579407E-1,(113[&rate=5.498927649738606E-4]:4.94291035193E-1,110[&rate=5.498927649738606E-4]:4.888115831382E-1)[&rate=5.498927649738606E-4]:1.751959830216E-1)[&rate=5.498927649738606E-4]:1.533483444323E-1,(17[&rate=5.498927649738606E-4]:7.364388721303E-1,14[&rate=5.498927649738606E-4]:6.980827077466E-1)[&rate=5.498927649738606E-4]:1.247526549002E-1)[&rate=5.498927649738606E-4]:1.523701357014E-1)[&rate=5.498927649738606E-4]:2.78778819005E-1,((((13[&rate=5.498927649738606E-4]:7.170019081836E-1,19[&rate=5.498927649738606E-4]:7.553580725673E-1)[&rate=5.498927649738606E-4]:1.419599281152E-1,(108[&rate=5.498927649738606E-4]:7.213481397837E-1,(109[&rate=5.498927649738606E-4]:6.288971641576E-1,(107[&rate=5.498927649738606E-4]:4.485702198961E-1,(112[&rate=5.498927649738606E-4]:2.371668364402E-1,114[&rate=5.498927649738606E-4]:1.549750556183E-1)[&rate=5.498927649738606E-4]:2.33321191675E-1)[&rate=5.498927649738606E-4]:1.611488620698E-1)[&rate=5.498927649738606E-4]:1.143687838452E-1)[&rate=5.498927649738606E-4]:1.129561622686E-1)[&rate=5.498927649738606E-4]:3.282837949851E-2,115[&rate=5.498927649738606E-4]:8.095984349755E-1)[&rate=5.498927649738606E-4]:2.178081677913E-1,((116[&rate=5.498927649738606E-4]:6.921931316657E-1,((104[&rate=5.498927649738606E-4]:3.497361356506E-1,(106[&rate=5.498927649738606E-4]:1.976234963183E-1,139[&rate=5.498927649738606E-4]:3.89404318236E-1)[&rate=5.498927649738606E-4]:1.521126393323E-1)[&rate=5.498927649738606E-4]:1.759797926202E-1,111[&rate=5.498927649738606E-4]:5.421542844352E-1)[&rate=5.498927649738606E-4]:2.267511759977E-1)[&rate=5.498927649738606E-4]:4.924798925144E-3,(148[&rate=5.498927649738606E-4]:2.425988552673E-1,143[&rate=5.498927649738606E-4]:2.3985912924E-1)[&rate=5.498927649738606E-4]:4.928752397072E-1)[&rate=5.498927649738606E-4]:3.30288672176E-1)[&rate=5.498927649738606E-4]:1.443859337646E-1)[&rate=5.498927649738606E-4]:7.698359494956E-2)[&rate=5.498927649738606E-4]:5.072244018745E-2,((((28[&rate=5.498927649738606E-4]:5.332684505528E-1,21[&rate=5.498927649738606E-4]:5.086109163063E-1)[&rate=5.498927649738606E-4]:3.162609266272E-1,1[&rate=5.498927649738606E-4]:6.322800731704E-2)[&rate=5.498927649738606E-4]:2.513171896119E-1,24[&rate=5.498927649738606E-4]:1.095367114737E0)[&rate=5.498927649738606E-4]:2.996978301692E-1,(((11[&rate=5.498927649738606E-4]:5.363297316537E-1,140[&rate=5.498927649738606E-4]:5.171516494619E-1)[&rate=5.498927649738606E-4]:1.279847412103E-1,(23[&rate=5.498927649738606E-4]:5.708995522373E-1,(20[&rate=5.498927649738606E-4]:2.980134553961E-1,25[&rate=5.498927649738606E-4]:3.171915375878E-1)[&rate=5.498927649738606E-4]:2.646669187591E-1)[&rate=5.498927649738606E-4]:1.78346427476E-1)[&rate=5.498927649738606E-4]:4.577156230879E-1,102[&rate=5.498927649738606E-4]:5.627667129444E-2)[&rate=5.498927649738606E-4]:1.771444379955E-1)[&rate=5.498927649738606E-4]:7.429664046075E-2)[&rate=5.498927649738606E-4]:1.854454918225E-1,(3[&rate=5.498927649738606E-4]:6.833173212846E-1,((((88[&rate=5.498927649738606E-4]:3.829360084757E-2,89[&rate=5.498927649738606E-4]:5.199223098459E-2)[&rate=5.498927649738606E-4]:1.039442188905E-1,(((86[&rate=5.498927649738606E-4]:2.562957367124E-2,83[&rate=5.498927649738606E-4]:2.562957367124E-2)[&rate=5.498927649738606E-4]:5.339437823335E-2,((93[&rate=5.498927649738606E-4]:2.587397025245E-2,84[&rate=5.498927649738606E-4]:1.217534011544E-2)[&rate=5.498927649738606E-4]:1.426980572511E-2,85[&rate=5.498927649738606E-4]:2.644514584054E-2)[&rate=5.498927649738606E-4]:5.257880606405E-2)[&rate=5.498927649738606E-4]:8.796221983325E-3,((91[&rate=5.498927649738606E-4]:8.517076692121E-3,90[&rate=5.498927649738606E-4]:8.517076692121E-3)[&rate=5.498927649738606E-4]:8.138864022131E-2,92[&rate=5.498927649738606E-4]:8.990571691343E-2)[&rate=5.498927649738606E-4]:1.16130871115E-2)[&rate=5.498927649738606E-4]:5.441764585018E-2)[&rate=5.498927649738606E-4]:2.237765141868E-1,87[&rate=5.498927649738606E-4]:3.660143339249E-1)[&rate=5.498927649738606E-4]:7.680555800085E-1,((6[&rate=5.498927649738606E-4]:5.563330444449E-1,18[&rate=5.498927649738606E-4]:6.19346743075E-1)[&rate=5.498927649738606E-4]:9.461972147479E-3,(10[&rate=5.498927649738606E-4]:3.158861602281E-1,15[&rate=5.498927649738606E-4]:3.542423246116E-1)[&rate=5.498927649738606E-4]:2.663472125287E-1)[&rate=5.498927649738606E-4]:8.060366446434E-2)[&rate=5.498927649738606E-4]:8.897343474834E-2)[&rate=5.498927649738606E-4]:8.071061942612E-1)[&rate=5.498927649738606E-4]:2.845768376499E-1)[&rate=5.498927649738606E-4]:5.184987135952E-1,98[&rate=5.498927649738606E-4]:4.460104823159E-1)[&rate=5.498927649738606E-4]:2.315600009957E-1)[&rate=5.498927649738606E-4]:3.863166944692E-2,((99[&rate=5.498927649738606E-4]:6.839461552417E-1,40[&rate=5.498927649738606E-4]:5.336729311982E-1)[&rate=5.498927649738606E-4]:1.690664481594E-2,96[&rate=5.498927649738606E-4]:6.653336743748E-1)[&rate=5.498927649738606E-4]:3.720727619808E-2)[&rate=5.498927649738606E-4]:1.823351633657E-1,(39[&rate=5.498927649738606E-4]:6.429243767184E-1,((((31[&rate=5.498927649738606E-4]:8.634674569373E-1,((22[&rate=5.498927649738606E-4]:4.010272988521E-1,27[&rate=5.498927649738606E-4]:4.174656550165E-1)[&rate=5.498927649738606E-4]:3.939364016647E-1,((7[&rate=5.498927649738606E-4]:3.028109639882E-1,8[&rate=5.498927649738606E-4]:3.028109639882E-1)[&rate=5.498927649738606E-4]:3.579405789328E-1,26[&rate=5.498927649738606E-4]:7.676008579895E-1)[&rate=5.498927649738606E-4]:3.832174663699E-2)[&rate=5.498927649738606E-4]:1.370923587236E-2)[&rate=5.498927649738606E-4]:2.62306657752E-1,2[&rate=5.498927649738606E-4]:8.983768544152E-1)[&rate=5.498927649738606E-4]:1.580058931757E0,(16[&rate=5.498927649738606E-4]:2.602807644996E0,146[&rate=5.498927649738606E-4]:6.375332981136E-1)[&rate=5.498927649738606E-4]:4.395264464068E-3)[&rate=5.498927649738606E-4]:5.087272153454E-2,(147[&rate=5.498927649738606E-4]:5.726611784186E-1,97[&rate=5.498927649738606E-4]:4.442458778721E-1)[&rate=5.498927649738606E-4]:5.729857563899E-2)[&rate=5.498927649738606E-4]:7.034167184106E-2)[&rate=5.498927649738606E-4]:1.271976388595E-1)[&rate=5.498927649738606E-4]:2.859471225978E-1,38[&rate=5.498927649738606E-4]:9.877631272466E-1)[&rate=5.498927649738606E-4]:1.271258986155E-1)[&rate=5.498927649738606E-4]:1.829140191038E-1,(((125[&rate=5.498927649738606E-4]:6.537924760573E-1,((53[&rate=5.498927649738606E-4]:3.562440831441E-1,(((74[&rate=5.498927649738606E-4]:4.850491072398E-1,(70[&rate=5.498927649738606E-4]:4.072440118036E-1,76[&rate=5.498927649738606E-4]:4.45600176187E-1)[&rate=5.498927649738606E-4]:3.944893105276E-2)[&rate=5.498927649738606E-4]:9.4485751505E-2,75[&rate=5.498927649738606E-4]:5.795348587448E-1)[&rate=5.498927649738606E-4]:2.477123834981E-1,(((77[&rate=5.498927649738606E-4]:4.630537045417E-1,(71[&rate=5.498927649738606E-4]:2.236124629215E-1,73[&rate=5.498927649738606E-4]:2.921056136063E-1)[&rate=5.498927649738606E-4]:1.764275429901E-1)[&rate=5.498927649738606E-4]:4.643794591467E-3,(81[&rate=5.498927649738606E-4]:1.423727801764E-1,80[&rate=5.498927649738606E-4]:1.423727801764E-1)[&rate=5.498927649738606E-4]:2.814891025183E-1)[&rate=5.498927649738606E-4]:2.206470282402E-2,(82[&rate=5.498927649738606E-4]:1.965614423929E-1,((72[&rate=5.498927649738606E-4]:2.628514305171E-3,78[&rate=5.498927649738606E-4]:2.454632252448E-2)[&rate=5.498927649738606E-4]:1.04208814961E-1,79[&rate=5.498927649738606E-4]:1.287551374854E-1)[&rate=5.498927649738606E-4]:5.958712682538E-2)[&rate=5.498927649738606E-4]:2.658034992902E-1)[&rate=5.498927649738606E-4]:3.32005588231E-1)[&rate=5.498927649738606E-4]:2.754598995133E-1)[&rate=5.498927649738606E-4]:7.199495486163E-2,(((134[&rate=5.498927649738606E-4]:4.237614896098E-1,(137[&rate=5.498927649738606E-4]:3.822293283105E-1,133[&rate=5.498927649738606E-4]:3.411334378995E-1)[&rate=5.498927649738606E-4]:1.127650380115E-1)[&rate=5.498927649738606E-4]:3.535270610531E-1,(((5[&rate=5.498927649738606E-4]:1.523051582088E-1,12[&rate=5.498927649738606E-4]:1.906613225922E-1)[&rate=5.498927649738606E-4]:2.611314255815E-1,29[&rate=5.498927649738606E-4]:5.586420632422E-1)[&rate=5.498927649738606E-4]:3.249606798907E-1,103[&rate=5.498927649738606E-4]:6.507260308042E-1)[&rate=5.498927649738606E-4]:1.047110465064E0)[&rate=5.498927649738606E-4]:2.540588629201E-1,52[&rate=5.498927649738606E-4]:2.876016242273E-1)[&rate=5.498927649738606E-4]:1.488341350897E-1)[&rate=5.498927649738606E-4]:4.359359517128E-1)[&rate=5.498927649738606E-4]:4.266911412899E-1,((((56[&rate=5.498927649738606E-4]:1.120303388739E-1,55[&rate=5.498927649738606E-4]:1.120303388739E-1)[&rate=5.498927649738606E-4]:1.413210842476E-1,((54[&rate=5.498927649738606E-4]:8.011184953996E-2,(58[&rate=5.498927649738606E-4]:1.017549530764E-1,37[&rate=5.498927649738606E-4]:1.208806361365E-1)[&rate=5.498927649738606E-4]:3.573394564387E-2)[&rate=5.498927649738606E-4]:1.280371132282E-1,59[&rate=5.498927649738606E-4]:2.464003288884E-1)[&rate=5.498927649738606E-4]:1.514781554467E-2)[&rate=5.498927649738606E-4]:3.736537866362E-2,57[&rate=5.498927649738606E-4]:3.016457635338E-1)[&rate=5.498927649738606E-4]:1.917379373758E-1,68[&rate=5.498927649738606E-4]:4.414711326036E-1)[&rate=5.498927649738606E-4]:4.723458180769E-1)[&rate=5.498927649738606E-4]:2.594358277973E-1,(((((126[&rate=5.498927649738606E-4]:4.04929031504E-1,((138[&rate=5.498927649738606E-4]:1.6028943697E-1,136[&rate=5.498927649738606E-4]:2.878258765475E-2)[&rate=5.498927649738606E-4]:5.19637939984E-1,135[&rate=5.498927649738606E-4]:4.79927376954E-1)[&rate=5.498927649738606E-4]:3.627589717144E-1)[&rate=5.498927649738606E-4]:3.196922374794E-2,119[&rate=5.498927649738606E-4]:1.222600777896E0)[&rate=5.498927649738606E-4]:2.967963747476E-2,120[&rate=5.498927649738606E-4]:1.156390004412E0)[&rate=5.498927649738606E-4]:1.137729011256E0,66[&rate=5.498927649738606E-4]:3.571327142975E-1)[&rate=5.498927649738606E-4]:1.402410650417E-1,(((124[&rate=5.498927649738606E-4]:9.288342034953E-3,123[&rate=5.498927649738606E-4]:1.202058247208E-2)[&rate=5.498927649738606E-4]:2.208452099214E-1,122[&rate=5.498927649738606E-4]:2.328657923935E-1)[&rate=5.498927649738606E-4]:3.806002333628E-1,67[&rate=5.498927649738606E-4]:1.121934754156E-1)[&rate=5.498927649738606E-4]:3.851803039237E-1)[&rate=5.498927649738606E-4]:1.281583613663E-1)[&rate=5.498927649738606E-4]:6.990545774495E-2)[&rate=5.498927649738606E-4]:1.872595474289E-1)[&rate=5.498927649738606E-4]:9.098440858327E-3,32[&rate=5.498927649738606E-4]:6.864079888528E-3)[&rate=5.498927649738606E-4]:2.22879682416E-2);
tree STATE_76050000 [&joint=-20986.799424449477,lnP=-20986.799424449477] = [&R] (((((((124[&rate=5.4508684598203E-4]:6.813043080741E-2,123[&rate=5.4508684598203E-4]:7.086267124454E-2)[&rate=5.4508684598203E-4]:2.205353091798E-1,122[&rate=5.4508684598203E-4]:2.913979804244E-1)[&rate=5.4508684598203E-4]:5.749294761039E-1,67[&rate=5.4508684598203E-4]:3.650549061876E-1)[&rate=5.4508684598203E-4]:2.138664353379E-1,((126[&rate=5.4508684598203E-4]:1.460673379483E0,(((138[&rate=5.4508684598203E-4]:6.714277139364E-1,136[&rate=5.4508684598203E-4]:5.399208646212E-1)[&rate=5.4508684598203E-4]:4.321621369401E-1,135[&rate=5.4508684598203E-4]:9.035898508765E-1)[&rate=5.4508684598203E-4]:5.156984975012E-1,(119[&rate=5.4508684598203E-4]:1.151168552143E0,120[&rate=5.4508684598203E-4]:1.055278141184E0)[&rate=5.4508684598203E-4]:6.160650017141E-1)[&rate=5.4508684598203E-4]:4.791423482697E-1)[&rate=5.4508684598203E-4]:1.309600155501E-1,66[&rate=5.4508684598203E-4]:3.444592053481E-1)[&rate=5.4508684598203E-4]:2.344621361774E-1)[&rate=5.4508684598203E-4]:3.108751162224E-1,((((59[&rate=5.4508684598203E-4]:5.09314346835E-1,((56[&rate=5.4508684598203E-4]:3.595881691063E-1,55[&rate=5.4508684598203E-4]:3.595881691063E-1)[&rate=5.4508684598203E-4]:7.320170842466E-2,((37[&rate=5.4508684598203E-4]:1.35351113382E-1,54[&rate=5.4508684598203E-4]:5.884838114151E-2)[&rate=5.4508684598203E-4]:2.742167909691E-1,58[&rate=5.4508684598203E-4]:3.90442221291E-1)[&rate=5.4508684598203E-4]:6.967006061174E-2)[&rate=5.4508684598203E-4]:6.832774799242E-2)[&rate=5.4508684598203E-4]:8.635318461025E-2,57[&rate=5.4508684598203E-4]:5.983997718824E-1)[&rate=5.4508684598203E-4]:1.999099537498E-1,68[&rate=5.4508684598203E-4]:7.463971573261E-1)[&rate=5.4508684598203E-4]:4.835875838602E-1,(125[&rate=5.4508684598203E-4]:1.220891218712E0,((((((5[&rate=5.4508684598203E-4]:1.676054435995E-1,12[&rate=5.4508684598203E-4]:2.05961607983E-1)[&rate=5.4508684598203E-4]:2.453270804983E-1,29[&rate=5.4508684598203E-4]:5.581380035499E-1)[&rate=5.4508684598203E-4]:1.432601423365E-1,103[&rate=5.4508684598203E-4]:4.685214335576E-1)[&rate=5.4508684598203E-4]:1.77384736713E0,(134[&rate=5.4508684598203E-4]:5.024711658827E-1,(133[&rate=5.4508684598203E-4]:4.253896777292E-1,137[&rate=5.4508684598203E-4]:4.664855681402E-1)[&rate=5.4508684598203E-4]:1.072184744547E-1)[&rate=5.4508684598203E-4]:8.193496896001E-1)[&rate=5.4508684598203E-4]:2.831877027078E-3,52[&rate=5.4508684598203E-4]:5.809069431542E-1)[&rate=5.4508684598203E-4]:4.506126167556E-1,(53[&rate=5.4508684598203E-4]:8.934679217116E-1,(((74[&rate=5.4508684598203E-4]:4.589699805601E-1,(76[&rate=5.4508684598203E-4]:4.569459209301E-1,70[&rate=5.4508684598203E-4]:4.185897565467E-1)[&rate=5.4508684598203E-4]:2.024059629926E-3)[&rate=5.4508684598203E-4]:1.328477007616E-1,75[&rate=5.4508684598203E-4]:5.918176813217E-1)[&rate=5.4508684598203E-4]:2.286218972982E-1,(((81[&rate=5.4508684598203E-4]:1.286635805575E-1,80[&rate=5.4508684598203E-4]:1.286635805575E-1)[&rate=5.4508684598203E-4]:1.810226677402E-1,(77[&rate=5.4508684598203E-4]:3.021577344296E-1,71[&rate=5.4508684598203E-4]:2.391440357995E-1)[&rate=5.4508684598203E-4]:5.13641303065E-2)[&rate=5.4508684598203E-4]:1.148688172108E-1,(73[&rate=5.4508684598203E-4]:3.834788131226E-1,((72[&rate=5.4508684598203E-4]:1.202066300252E-1,78[&rate=5.4508684598203E-4]:1.421244382445E-1)[&rate=5.4508684598203E-4]:5.395468319028E-2,(79[&rate=5.4508684598203E-4]:1.556443805819E-1,82[&rate=5.4508684598203E-4]:1.638635586639E-1)[&rate=5.4508684598203E-4]:4.043474085297E-2)[&rate=5.4508684598203E-4]:1.463038012769E-1)[&rate=5.4508684598203E-4]:9.039132087896E-2)[&rate=5.4508684598203E-4]:3.465694446184E-1)[&rate=5.4508684598203E-4]:8.194914017038E-1)[&rate=5.4508684598203E-4]:1.298549168868E-1)[&rate=5.4508684598203E-4]:4.079508937746E-1)[&rate=5.4508684598203E-4]:1.757601891413E-1)[&rate=5.4508684598203E-4]:2.075323543338E-1)[&rate=5.4508684598203E-4]:7.715527976527E-2,(((35[&rate=5.4508684598203E-4]:2.307502092504E-1,(((((62[&rate=5.4508684598203E-4]:3.813428038957E-1,(64[&rate=5.4508684598203E-4]:1.72483400956E-1,60[&rate=5.4508684598203E-4]:2.17984694493E-2)[&rate=5.4508684598203E-4]:1.677635125287E-1)[&rate=5.4508684598203E-4]:2.881303918768E-2,65[&rate=5.4508684598203E-4]:2.183750211657E-1)[&rate=5.4508684598203E-4]:3.03112348207E-1,(61[&rate=5.4508684598203E-4]:1.442304034406E-1,63[&rate=5.4508684598203E-4]:1.031345130296E-1)[&rate=5.4508684598203E-4]:5.690377878498E-1)[&rate=5.4508684598203E-4]:9.280651887681E-1,(128[&rate=5.4508684598203E-4]:1.422855413495E0,((118[&rate=5.4508684598203E-4]:5.990798503384E-1,69[&rate=5.4508684598203E-4]:6.100387544481E-1)[&rate=5.4508684598203E-4]:2.734524355384E-1,(((130[&rate=5.4508684598203E-4]:1.229013639111E-1,131[&rate=5.4508684598203E-4]:1.256410899384E-1)[&rate=5.4508684598203E-4]:3.481030659375E-2,129[&rate=5.4508684598203E-4]:1.577116705048E-1)[&rate=5.4508684598203E-4]:1.836981367095E-1,132[&rate=5.4508684598203E-4]:3.441495332417E-1)[&rate=5.4508684598203E-4]:3.941361772925E-1)[&rate=5.4508684598203E-4]:6.900491550159E-1)[&rate=5.4508684598203E-4]:7.875193916571E-2)[&rate=5.4508684598203E-4]:1.030858580397E-1,(45[&rate=5.4508684598203E-4]:7.003409377248E-1,((43[&rate=5.4508684598203E-4]:4.603468907576E-1,(46[&rate=5.4508684598203E-4]:3.836102045402E-1,(41[&rate=5.4508684598203E-4]:2.048373313418E-1,(42[&rate=5.4508684598203E-4]:1.528880369493E-1,48[&rate=5.4508684598203E-4]:1.911394030695E-1)[&rate=5.4508684598203E-4]:5.741377526675E-2)[&rate=5.4508684598203E-4]:1.241280644554E-1)[&rate=5.4508684598203E-4]:7.673668621732E-2)[&rate=5.4508684598203E-4]:1.354788526086E-1,(((49[&rate=5.4508684598203E-4]:3.241479207987E-1,50[&rate=5.4508684598203E-4]:3.241479207987E-1)[&rate=5.4508684598203E-4]:9.809570896507E-2,51[&rate=5.4508684598203E-4]:4.27708110638E-1)[&rate=5.4508684598203E-4]:6.305062183314E-2,(44[&rate=5.4508684598203E-4]:2.927006676291E-1,47[&rate=5.4508684598203E-4]:2.981651485034E-1)[&rate=5.4508684598203E-4]:2.199159883393E-1)[&rate=5.4508684598203E-4]:7.77446065235E-2)[&rate=5.4508684598203E-4]:1.1271191567E-1)[&rate=5.4508684598203E-4]:1.309560606847E-1)[&rate=5.4508684598203E-4]:1.548241218373E-1)[&rate=5.4508684598203E-4]:3.766987463588E-3,(36[&rate=5.4508684598203E-4]:1.860982607356E-1,(121[&rate=5.4508684598203E-4]:2.250933393656E0,127[&rate=5.4508684598203E-4]:2.692029284067E0)[&rate=5.4508684598203E-4]:1.461692187377E-2)[&rate=5.4508684598203E-4]:9.499427844422E-2)[&rate=5.4508684598203E-4]:5.295606098754E-1,(((147[&rate=5.4508684598203E-4]:7.650136881666E-1,16[&rate=5.4508684598203E-4]:2.793129565104E0)[&rate=5.4508684598203E-4]:1.500637445835E-2,(((((146[&rate=5.4508684598203E-4]:7.193443984324E-1,(97[&rate=5.4508684598203E-4]:3.284546077694E-1,(2[&rate=5.4508684598203E-4]:8.523687665818E-1,(((26[&rate=5.4508684598203E-4]:6.63952232207E-1,(7[&rate=5.4508684598203E-4]:1.517905728898E-1,8[&rate=5.4508684598203E-4]:1.517905728898E-1)[&rate=5.4508684598203E-4]:4.053123442487E-1)[&rate=5.4508684598203E-4]:5.829632650745E-2,(22[&rate=5.4508684598203E-4]:5.289185208314E-1,27[&rate=5.4508684598203E-4]:5.453568769957E-1)[&rate=5.4508684598203E-4]:1.823711337735E-1)[&rate=5.4508684598203E-4]:6.530492116327E-2,31[&rate=5.4508684598203E-4]:8.313890963162E-1)[&rate=5.4508684598203E-4]:2.483769305397E-1)[&rate=5.4508684598203E-4]:1.503849895383E0)[&rate=5.4508684598203E-4]:1.99632960062E-1)[&rate=5.4508684598203E-4]:3.554426415101E-2,39[&rate=5.4508684598203E-4]:6.346700833485E-1)[&rate=5.4508684598203E-4]:3.059006543257E-2,40[&rate=5.4508684598203E-4]:6.652601487811E-1)[&rate=5.4508684598203E-4]:7.4292274041E-3,(101[&rate=5.4508684598203E-4]:1.298704383275E0,((((((117[&rate=5.4508684598203E-4]:9.581230736864E-1,((9[&rate=5.4508684598203E-4]:6.617126296712E-1,(4[&rate=5.4508684598203E-4]:1.718780319739E-1,30[&rate=5.4508684598203E-4]:3.444807716999E-1)[&rate=5.4508684598203E-4]:4.405195292042E-1)[&rate=5.4508684598203E-4]:3.762937219123E-2,((110[&rate=5.4508684598203E-4]:3.635611887651E-1,105[&rate=5.4508684598203E-4]:3.41643380546E-1)[&rate=5.4508684598203E-4]:1.513987660843E-1,113[&rate=5.4508684598203E-4]:5.204394069041E-1)[&rate=5.4508684598203E-4]:1.871217730404E-1)[&rate=5.4508684598203E-4]:2.478221677143E-1)[&rate=5.4508684598203E-4]:7.840301488379E-2,(17[&rate=5.4508684598203E-4]:5.384852210361E-1,14[&rate=5.4508684598203E-4]:5.001290566524E-1)[&rate=5.4508684598203E-4]:5.336573058902E-1)[&rate=5.4508684598203E-4]:2.029459322941E-1,((((106[&rate=5.4508684598203E-4]:1.650153458662E-1,139[&rate=5.4508684598203E-4]:3.567961677839E-1)[&rate=5.4508684598203E-4]:7.00832942615E-2,(104[&rate=5.4508684598203E-4]:1.751758130212E-1,111[&rate=5.4508684598203E-4]:1.916141691855E-1)[&rate=5.4508684598203E-4]:5.992282710649E-2)[&rate=5.4508684598203E-4]:3.766184615855E-1,(148[&rate=5.4508684598203E-4]:2.445660390243E-1,143[&rate=5.4508684598203E-4]:2.41826312997E-1)[&rate=5.4508684598203E-4]:3.452332544697E-1)[&rate=5.4508684598203E-4]:3.646201805163E-1,(116[&rate=5.4508684598203E-4]:8.160768347251E-1,((((109[&rate=5.4508684598203E-4]:4.367908397612E-1,(112[&rate=5.4508684598203E-4]:2.330041642144E-1,114[&rate=5.4508684598203E-4]:1.508123833925E-1)[&rate=5.4508684598203E-4]:2.065264015741E-1)[&rate=5.4508684598203E-4]:1.083547160984E-1,(107[&rate=5.4508684598203E-4]:2.962555998354E-1,108[&rate=5.4508684598203E-4]:2.935158738081E-1)[&rate=5.4508684598203E-4]:2.297118738324E-1)[&rate=5.4508684598203E-4]:1.376306765457E-1,(13[&rate=5.4508684598203E-4]:4.201012595025E-1,19[&rate=5.4508684598203E-4]:4.584574238862E-1)[&rate=5.4508684598203E-4]:2.654146989301E-1)[&rate=5.4508684598203E-4]:1.014348170267E-2,115[&rate=5.4508684598203E-4]:6.134676593134E-1)[&rate=5.4508684598203E-4]:2.026091754116E-1)[&rate=5.4508684598203E-4]:9.998647490159E-2)[&rate=5.4508684598203E-4]:2.384772043881E-1)[&rate=5.4508684598203E-4]:6.500285406012E-2,((144[&rate=5.4508684598203E-4]:1.008101530371E-1,(145[&rate=5.4508684598203E-4]:9.650651905448E-2,141[&rate=5.4508684598203E-4]:9.376679302689E-2)[&rate=5.4508684598203E-4]:9.783086037541E-3)[&rate=5.4508684598203E-4]:2.675726128227E-1,142[&rate=5.4508684598203E-4]:3.738622179147E-1)[&rate=5.4508684598203E-4]:1.100475670708E0)[&rate=5.4508684598203E-4]:1.301925011102E-1,(102[&rate=5.4508684598203E-4]:1.937064094495E-1,(((11[&rate=5.4508684598203E-4]:4.149224770185E-1,140[&rate=5.4508684598203E-4]:3.957443948268E-1)[&rate=5.4508684598203E-4]:3.555062598089E-1,(23[&rate=5.4508684598203E-4]:7.46242745858E-1,(20[&rate=5.4508684598203E-4]:2.929179023681E-1,25[&rate=5.4508684598203E-4]:3.120959845598E-1)[&rate=5.4508684598203E-4]:4.451056654078E-1)[&rate=5.4508684598203E-4]:1.091174978186E-1)[&rate=5.4508684598203E-4]:4.63324196529E-1,(((28[&rate=5.4508684598203E-4]:6.798161360188E-1,21[&rate=5.4508684598203E-4]:6.551586017724E-1)[&rate=5.4508684598203E-4]:1.270355446884E-1,1[&rate=5.4508684598203E-4]:2.055031084431E-2)[&rate=5.4508684598203E-4]:2.214430455889E-1,24[&rate=5.4508684598203E-4]:1.022815274241E0)[&rate=5.4508684598203E-4]:3.068280700738E-1)[&rate=5.4508684598203E-4]:2.570690075057E-2)[&rate=5.4508684598203E-4]:1.642486378179E-1)[&rate=5.4508684598203E-4]:2.263870830145E-1,(((87[&rate=5.4508684598203E-4]:3.162477764318E-1,((((91[&rate=5.4508684598203E-4]:3.182531563117E-3,90[&rate=5.4508684598203E-4]:3.182531563117E-3)[&rate=5.4508684598203E-4]:1.374495719453E-1,92[&rate=5.4508684598203E-4]:1.406321035084E-1)[&rate=5.4508684598203E-4]:9.569310741001E-2,((86[&rate=5.4508684598203E-4]:9.008870513493E-2,((84[&rate=5.4508684598203E-4]:7.861419522693E-2,93[&rate=5.4508684598203E-4]:9.231282536394E-2)[&rate=5.4508684598203E-4]:5.425284040297E-3,85[&rate=5.4508684598203E-4]:8.403947926723E-2)[&rate=5.4508684598203E-4]:6.049225867705E-3)[&rate=5.4508684598203E-4]:5.626543445645E-2,83[&rate=5.4508684598203E-4]:1.463541395914E-1)[&rate=5.4508684598203E-4]:7.627244119004E-2)[&rate=5.4508684598203E-4]:9.225889319435E-2,(88[&rate=5.4508684598203E-4]:2.306953228272E-2,89[&rate=5.4508684598203E-4]:3.676816241974E-2)[&rate=5.4508684598203E-4]:2.918159416931E-1)[&rate=5.4508684598203E-4]:1.362302456037E-3)[&rate=5.4508684598203E-4]:1.128596119984E0,3[&rate=5.4508684598203E-4]:9.051178690184E-1)[&rate=5.4508684598203E-4]:2.541053716132E-1,((10[&rate=5.4508684598203E-4]:2.782465032012E-1,15[&rate=5.4508684598203E-4]:3.166026675847E-1)[&rate=5.4508684598203E-4]:4.241973269186E-1,(6[&rate=5.4508684598203E-4]:6.255626483093E-1,18[&rate=5.4508684598203E-4]:6.885763469395E-1)[&rate=5.4508684598203E-4]:6.044282564609E-2)[&rate=5.4508684598203E-4]:5.252725611966E-1)[&rate=5.4508684598203E-4]:4.22379163623E-1)[&rate=5.4508684598203E-4]:7.198417050479E-1)[&rate=5.4508684598203E-4]:3.471491519041E-1)[&rate=5.4508684598203E-4]:3.037643057785E-2,((((100[&rate=5.4508684598203E-4]:4.596369816347E-2,94[&rate=5.4508684598203E-4]:4.596369816347E-2)[&rate=5.4508684598203E-4]:3.779043078635E-1,95[&rate=5.4508684598203E-4]:5.08567459579E-1)[&rate=5.4508684598203E-4]:2.481545802077E-1,(99[&rate=5.4508684598203E-4]:6.32632712131E-1,96[&rate=5.4508684598203E-4]:5.971135864481E-1)[&rate=5.4508684598203E-4]:1.350182894043E-1)[&rate=5.4508684598203E-4]:6.04792029921E-2,98[&rate=5.4508684598203E-4]:8.062722810301E-1)[&rate=5.4508684598203E-4]:2.520882627923E-2)[&rate=5.4508684598203E-4]:1.95772066816E-2)[&rate=5.4508684598203E-4]:1.091434143899E-1,38[&rate=5.4508684598203E-4]:7.634804169055E-1)[&rate=5.4508684598203E-4]:6.029628361995E-1)[&rate=5.4508684598203E-4]:2.028739309238E-1)[&rate=5.4508684598203E-4]:9.460370823354E-3,(34[&rate=5.4508684598203E-4]:8.268954215971E-2,(32[&rate=5.4508684598203E-4]:5.369818614184E-2,33[&rate=5.4508684598203E-4]:5.917763819656E-2)[&rate=5.4508684598203E-4]:7.073547798783E-3)[&rate=5.4508684598203E-4]:3.070886754675E-2);
tree STATE_76140000 [&joint=-20975.711729330596,lnP=-20975.711729330596] = [&R] (((32[&rate=5.221705461698659E-4]:9.887356117106E-3,34[&rate=5.221705461698659E-4]:3.180516433619E-2)[&rate=5.221705461698659E-4]:9.586221127499E-3,((((121[&rate=5.221705461698659E-4]:2.147887124904E0,((127[&rate=5.221705461698659E-4]:2.556820980698E0,36[&rate=5.221705461698659E-4]:3.627303549284E-2)[&rate=5.221705461698659E-4]:2.761115895258E-2,35[&rate=5.221705461698659E-4]:1.730885197967E-2)[&rate=5.221705461698659E-4]:4.55087566371E-3)[&rate=5.221705461698659E-4]:3.092774014327E-1,((((62[&rate=5.221705461698659E-4]:4.130790947517E-1,((65[&rate=5.221705461698659E-4]:9.731323157383E-2,64[&rate=5.221705461698659E-4]:2.479981630805E-1)[&rate=5.221705461698659E-4]:2.521521295245E-2,60[&rate=5.221705461698659E-4]:1.225284445263E-1)[&rate=5.221705461698659E-4]:9.876982830766E-2)[&rate=5.221705461698659E-4]:2.563695722001E-1,(61[&rate=5.221705461698659E-4]:2.125420766587E-1,63[&rate=5.221705461698659E-4]:1.714461862476E-1)[&rate=5.221705461698659E-4]:4.569065902931E-1)[&rate=5.221705461698659E-4]:1.037459202866E0,(((118[&rate=5.221705461698659E-4]:5.729094677671E-1,69[&rate=5.221705461698659E-4]:5.838683718767E-1)[&rate=5.221705461698659E-4]:7.832480486178E-2,((129[&rate=5.221705461698659E-4]:2.003029306013E-1,132[&rate=5.221705461698659E-4]:2.030426566287E-1)[&rate=5.221705461698659E-4]:2.071895956065E-1,(130[&rate=5.221705461698659E-4]:2.152853822457E-1,131[&rate=5.221705461698659E-4]:2.180251082731E-1)[&rate=5.221705461698659E-4]:1.922071439621E-1)[&rate=5.221705461698659E-4]:1.067554450511E-1)[&rate=5.221705461698659E-4]:7.786783270598E-1,128[&rate=5.221705461698659E-4]:1.290186572291E0)[&rate=5.221705461698659E-4]:2.769952701295E-1)[&rate=5.221705461698659E-4]:6.609368775924E-2,(45[&rate=5.221705461698659E-4]:7.488280026007E-1,((43[&rate=5.221705461698659E-4]:3.918382426764E-1,((48[&rate=5.221705461698659E-4]:3.562714801207E-1,(42[&rate=5.221705461698659E-4]:3.165827336767E-1,41[&rate=5.221705461698659E-4]:3.111182528025E-1)[&rate=5.221705461698659E-4]:1.43738032373E-3)[&rate=5.221705461698659E-4]:1.679814857264E-2,46[&rate=5.221705461698659E-4]:3.839985904418E-1)[&rate=5.221705461698659E-4]:7.839652234568E-3)[&rate=5.221705461698659E-4]:1.881645041635E-1,(47[&rate=5.221705461698659E-4]:5.503602491404E-1,((49[&rate=5.221705461698659E-4]:3.51695142626E-1,50[&rate=5.221705461698659E-4]:3.51695142626E-1)[&rate=5.221705461698659E-4]:1.485854886548E-1,(44[&rate=5.221705461698659E-4]:4.703140120871E-1,51[&rate=5.221705461698659E-4]:4.484560885899E-1)[&rate=5.221705461698659E-4]:5.728902356515E-2)[&rate=5.221705461698659E-4]:1.729273261384E-2)[&rate=5.221705461698659E-4]:2.964249769953E-2)[&rate=5.221705461698659E-4]:1.770219770722E-1)[&rate=5.221705461698659E-4]:1.11051315288E-1)[&rate=5.221705461698659E-4]:2.266287221836E-1)[&rate=5.221705461698659E-4]:3.382981358242E-1,(((((97[&rate=5.221705461698659E-4]:3.471934887513E-1,40[&rate=5.221705461698659E-4]:4.182317401175E-1)[&rate=5.221705461698659E-4]:1.335153413382E-2,(((2[&rate=5.221705461698659E-4]:1.288530399713E0,(((7[&rate=5.221705461698659E-4]:3.859825320972E-1,8[&rate=5.221705461698659E-4]:3.859825320972E-1)[&rate=5.221705461698659E-4]:2.483008376558E-1,26[&rate=5.221705461698659E-4]:7.411326848216E-1)[&rate=5.221705461698659E-4]:2.568663551808E-1,(31[&rate=5.221705461698659E-4]:9.346078312884E-1,(22[&rate=5.221705461698659E-4]:3.886466970542E-1,27[&rate=5.221705461698659E-4]:4.050850532186E-1)[&rate=5.221705461698659E-4]:4.911666136861E-1)[&rate=5.221705461698659E-4]:1.072268251524E-1)[&rate=5.221705461698659E-4]:4.740930035459E-1)[&rate=5.221705461698659E-4]:9.737354124291E-1,(101[&rate=5.221705461698659E-4]:6.922854721296E-1,((((((11[&rate=5.221705461698659E-4]:6.124075654811E-1,140[&rate=5.221705461698659E-4]:5.932294832894E-1)[&rate=5.221705461698659E-4]:1.20514760602E-1,(23[&rate=5.221705461698659E-4]:6.730847917846E-1,(20[&rate=5.221705461698659E-4]:4.680159462963E-1,25[&rate=5.221705461698659E-4]:4.87194028488E-1)[&rate=5.221705461698659E-4]:1.968496674062E-1)[&rate=5.221705461698659E-4]:1.447690411477E-1)[&rate=5.221705461698659E-4]:4.158112265161E-1,102[&rate=5.221705461698659E-4]:8.298012794171E-2)[&rate=5.221705461698659E-4]:1.478645656397E-1,((1[&rate=5.221705461698659E-4]:1.685068064894E-1,(28[&rate=5.221705461698659E-4]:7.948482649285E-1,21[&rate=5.221705461698659E-4]:7.701907306821E-1)[&rate=5.221705461698659E-4]:1.599599114238E-1)[&rate=5.221705461698659E-4]:9.94623370745E-2,24[&rate=5.221705461698659E-4]:1.048791061372E0)[&rate=5.221705461698659E-4]:3.436974678257E-1)[&rate=5.221705461698659E-4]:1.298204263091E-1,(((144[&rate=5.221705461698659E-4]:3.852178955377E-1,(141[&rate=5.221705461698659E-4]:2.19678420978E-1,145[&rate=5.221705461698659E-4]:2.224181470056E-1)[&rate=5.221705461698659E-4]:1.682792005871E-1)[&rate=5.221705461698659E-4]:1.106720339741E-1,142[&rate=5.221705461698659E-4]:5.013693815667E-1)[&rate=5.221705461698659E-4]:1.045230290225E0,((((105[&rate=5.221705461698659E-4]:4.730551706866E-1,110[&rate=5.221705461698659E-4]:4.949729789057E-1)[&rate=5.221705461698659E-4]:1.807646154531E-1,(((113[&rate=5.221705461698659E-4]:4.039897733889E-1,(4[&rate=5.221705461698659E-4]:4.133811036958E-2,30[&rate=5.221705461698659E-4]:2.139408500956E-1)[&rate=5.221705461698659E-4]:3.051174164441E-1)[&rate=5.221705461698659E-4]:4.712550178303E-2,117[&rate=5.221705461698659E-4]:4.538550011995E-1)[&rate=5.221705461698659E-4]:1.04679069546E-1,9[&rate=5.221705461698659E-4]:5.475751666359E-1)[&rate=5.221705461698659E-4]:1.254227016955E-1)[&rate=5.221705461698659E-4]:2.241665691976E-2,(17[&rate=5.221705461698659E-4]:3.303669112432E-1,14[&rate=5.221705461698659E-4]:2.920107468595E-1)[&rate=5.221705461698659E-4]:4.116229564737E-1)[&rate=5.221705461698659E-4]:2.694012226318E-1,(((148[&rate=5.221705461698659E-4]:5.015120193093E-1,143[&rate=5.221705461698659E-4]:4.98772293282E-1)[&rate=5.221705461698659E-4]:2.392392796431E-1,(116[&rate=5.221705461698659E-4]:6.763216181439E-1,(111[&rate=5.221705461698659E-4]:4.231983823417E-1,((104[&rate=5.221705461698659E-4]:1.358461781973E-1,106[&rate=5.221705461698659E-4]:1.358461781973E-1)[&rate=5.221705461698659E-4]:1.965273125556E-1,139[&rate=5.221705461698659E-4]:5.241543126707E-1)[&rate=5.221705461698659E-4]:7.438653542438E-2)[&rate=5.221705461698659E-4]:3.298355645694E-1)[&rate=5.221705461698659E-4]:2.607351642485E-2)[&rate=5.221705461698659E-4]:7.238613871578E-2,((115[&rate=5.221705461698659E-4]:6.516468529543E-1,((107[&rate=5.221705461698659E-4]:2.225733957657E-1,108[&rate=5.221705461698659E-4]:2.198336697383E-1)[&rate=5.221705461698659E-4]:2.027481675264E-1,((112[&rate=5.221705461698659E-4]:3.26112682056E-1,114[&rate=5.221705461698659E-4]:2.439209012341E-1)[&rate=5.221705461698659E-4]:3.303787522456E-3,109[&rate=5.221705461698659E-4]:3.266767435511E-1)[&rate=5.221705461698659E-4]:1.178229019327E-1)[&rate=5.221705461698659E-4]:2.86599262265E-1)[&rate=5.221705461698659E-4]:2.005938567638E-2,(13[&rate=5.221705461698659E-4]:5.658643402284E-1,19[&rate=5.221705461698659E-4]:6.042205046121E-1)[&rate=5.221705461698659E-4]:1.880336792242E-1)[&rate=5.221705461698659E-4]:1.030750346539E-1)[&rate=5.221705461698659E-4]:1.160618718586E-1)[&rate=5.221705461698659E-4]:4.009620061006E-1)[&rate=5.221705461698659E-4]:6.064079056448E-2)[&rate=5.221705461698659E-4]:1.428169334354E-1,(((6[&rate=5.221705461698659E-4]:6.279796043637E-1,(10[&rate=5.221705461698659E-4]:4.146870131532E-1,15[&rate=5.221705461698659E-4]:4.530431775366E-1)[&rate=5.221705461698659E-4]:2.297309473749E-1)[&rate=5.221705461698659E-4]:1.928854114122E-1,(((85[&rate=5.221705461698659E-4]:9.975818142736E-2,83[&rate=5.221705461698659E-4]:9.975818142736E-2)[&rate=5.221705461698659E-4]:5.006906856289E-2,86[&rate=5.221705461698659E-4]:1.498272499903E-1)[&rate=5.221705461698659E-4]:1.730562399517E-1,((((91[&rate=5.221705461698659E-4]:1.79735393295E-2,90[&rate=5.221705461698659E-4]:1.79735393295E-2)[&rate=5.221705461698659E-4]:5.965390509068E-2,92[&rate=5.221705461698659E-4]:7.762744442017E-2)[&rate=5.221705461698659E-4]:8.179388658825E-2,((84[&rate=5.221705461698659E-4]:1.217874054328E-2,93[&rate=5.221705461698659E-4]:2.587737068029E-2)[&rate=5.221705461698659E-4]:1.167631216966E-1,87[&rate=5.221705461698659E-4]:1.289418622399E-1)[&rate=5.221705461698659E-4]:1.67808386315E-2)[&rate=5.221705461698659E-4]:1.557299365384E-1,(88[&rate=5.221705461698659E-4]:4.568822487027E-2,89[&rate=5.221705461698659E-4]:5.938685500728E-2)[&rate=5.221705461698659E-4]:2.557644125396E-1)[&rate=5.221705461698659E-4]:2.143085253211E-2)[&rate=5.221705461698659E-4]:9.856527587106E-1)[&rate=5.221705461698659E-4]:1.140724639063E-1,(3[&rate=5.221705461698659E-4]:4.848591987527E-1,18[&rate=5.221705461698659E-4]:5.999276919033E-1)[&rate=5.221705461698659E-4]:3.98023486409E-1)[&rate=5.221705461698659E-4]:6.178596421369E-1)[&rate=5.221705461698659E-4]:1.942828708585E-1)[&rate=5.221705461698659E-4]:5.864186961765E-1)[&rate=5.221705461698659E-4]:7.165633710555E-2,146[&rate=5.221705461698659E-4]:4.974149256527E-1)[&rate=5.221705461698659E-4]:5.438692783351E-2)[&rate=5.221705461698659E-4]:1.006162555987E-1,(((98[&rate=5.221705461698659E-4]:4.791730986674E-1,(99[&rate=5.221705461698659E-4]:4.295784350989E-1,96[&rate=5.221705461698659E-4]:3.940593094161E-1)[&rate=5.221705461698659E-4]:7.145258706573E-2)[&rate=5.221705461698659E-4]:2.9528291787E-2,(95[&rate=5.221705461698659E-4]:3.905836542052E-1,(94[&rate=5.221705461698659E-4]:8.479529865157E-2,100[&rate=5.221705461698659E-4]:8.479529865157E-2)[&rate=5.221705461698659E-4]:2.210889020016E-1)[&rate=5.221705461698659E-4]:1.290466979979E-1)[&rate=5.221705461698659E-4]:9.637201762795E-2,(39[&rate=5.221705461698659E-4]:4.484358778872E-1,147[&rate=5.221705461698659E-4]:5.058129270675E-1)[&rate=5.221705461698659E-4]:2.822222964887E-2)[&rate=5.221705461698659E-4]:5.554142231393E-2)[&rate=5.221705461698659E-4]:3.588008192876E-1,16[&rate=5.221705461698659E-4]:2.976493275255E0)[&rate=5.221705461698659E-4]:3.150998664869E-1,38[&rate=5.221705461698659E-4]:1.137794204695E0)[&rate=5.221705461698659E-4]:1.340065067203E-1)[&rate=5.221705461698659E-4]:2.340799524223E-1,33[&rate=5.221705461698659E-4]:2.406316252805E-2)[&rate=5.221705461698659E-4]:8.898667712689E-4)[&rate=5.221705461698659E-4]:2.927751225171E-2,((66[&rate=5.221705461698659E-4]:4.550794312248E-1,(((119[&rate=5.221705461698659E-4]:1.759293993362E0,(120[&rate=5.221705461698659E-4]:1.642232407953E0,((138[&rate=5.221705461698659E-4]:3.021944041389E-1,136[&rate=5.221705461698659E-4]:1.706875548237E-1)[&rate=5.221705461698659E-4]:5.969754849424E-1,135[&rate=5.221705461698659E-4]:6.991698890812E-1)[&rate=5.221705461698659E-4]:6.910077243516E-1)[&rate=5.221705461698659E-4]:2.117117444979E-2)[&rate=5.221705461698659E-4]:3.892055936496E-1,126[&rate=5.221705461698659E-4]:1.362797064368E0)[&rate=5.221705461698659E-4]:2.783590623121E-1,(((123[&rate=5.221705461698659E-4]:2.436852998032E-1,122[&rate=5.221705461698659E-4]:2.436852998032E-1)[&rate=5.221705461698659E-4]:4.854606519104E-2,124[&rate=5.221705461698659E-4]:2.894991245572E-1)[&rate=5.221705461698659E-4]:4.11597706322E-1,67[&rate=5.221705461698659E-4]:2.025565209756E-1)[&rate=5.221705461698659E-4]:1.914254160194E-1)[&rate=5.221705461698659E-4]:6.109749422987E-2)[&rate=5.221705461698659E-4]:4.207330105885E-1,(((57[&rate=5.221705461698659E-4]:4.081173828759E-1,(59[&rate=5.221705461698659E-4]:2.991789298195E-1,((54[&rate=5.221705461698659E-4]:2.140685849553E-1,(58[&rate=5.221705461698659E-4]:2.429080819829E-1,(55[&rate=5.221705461698659E-4]:1.633071600232E-1,56[&rate=5.221705461698659E-4]:1.633071600232E-1)[&rate=5.221705461698659E-4]:5.227851758802E-2)[&rate=5.221705461698659E-4]:2.853755215277E-2)[&rate=5.221705461698659E-4]:4.288808490494E-3,37[&rate=5.221705461698659E-4]:2.948601256863E-1)[&rate=5.221705461698659E-4]:4.257017025345E-2)[&rate=5.221705461698659E-4]:1.062062126193E-1)[&rate=5.221705461698659E-4]:3.497804965639E-1,68[&rate=5.221705461698659E-4]:7.059853111337E-1)[&rate=5.221705461698659E-4]:6.429375463496E-1,(125[&rate=5.221705461698659E-4]:1.200577359371E0,((((76[&rate=5.221705461698659E-4]:4.352817499973E-1,(74[&rate=5.221705461698659E-4]:4.298040718097E-1,70[&rate=5.221705461698659E-4]:3.914479074262E-1)[&rate=5.221705461698659E-4]:5.477678187608E-3)[&rate=5.221705461698659E-4]:3.364297210941E-2,75[&rate=5.221705461698659E-4]:4.689247221067E-1)[&rate=5.221705461698659E-4]:2.833761307348E-1,((77[&rate=5.221705461698659E-4]:4.510798112934E-1,((73[&rate=5.221705461698659E-4]:3.274537918663E-1,71[&rate=5.221705461698659E-4]:2.589606411815E-1)[&rate=5.221705461698659E-4]:3.132403514297E-2,((82[&rate=5.221705461698659E-4]:2.862848936115E-1,(72[&rate=5.221705461698659E-4]:2.003167885689E-1,78[&rate=5.221705461698659E-4]:2.222345967883E-1)[&rate=5.221705461698659E-4]:5.583111874116E-2)[&rate=5.221705461698659E-4]:2.855748762675E-2,79[&rate=5.221705461698659E-4]:3.066232031562E-1)[&rate=5.221705461698659E-4]:1.105873344234E-2)[&rate=5.221705461698659E-4]:9.778143633877E-2)[&rate=5.221705461698659E-4]:4.253352190201E-2,(81[&rate=5.221705461698659E-4]:7.089885594592E-2,80[&rate=5.221705461698659E-4]:7.089885594592E-2)[&rate=5.221705461698659E-4]:3.788788608111E-1)[&rate=5.221705461698659E-4]:2.532080675914E-1)[&rate=5.221705461698659E-4]:8.433921390195E-1,(((((137[&rate=5.221705461698659E-4]:4.663120630389E-1,133[&rate=5.221705461698659E-4]:4.252161726279E-1)[&rate=5.221705461698659E-4]:4.507875212953E-2,134[&rate=5.221705461698659E-4]:4.401579384563E-1)[&rate=5.221705461698659E-4]:8.113243922185E-1,(((5[&rate=5.221705461698659E-4]:1.651367317214E-1,12[&rate=5.221705461698659E-4]:2.034928961048E-1)[&rate=5.221705461698659E-4]:8.538674723017E-2,29[&rate=5.221705461698659E-4]:3.957289584035E-1)[&rate=5.221705461698659E-4]:1.513029488742E-1,103[&rate=5.221705461698659E-4]:3.141551949489E-1)[&rate=5.221705461698659E-4]:1.857875080931E0)[&rate=5.221705461698659E-4]:9.831416998133E-2,52[&rate=5.221705461698659E-4]:6.060507113004E-1)[&rate=5.221705461698659E-4]:1.020625823855E-1,53[&rate=5.221705461698659E-4]:6.999165723745E-1)[&rate=5.221705461698659E-4]:1.493133608744E-1)[&rate=5.221705461698659E-4]:5.617299397838E-1)[&rate=5.221705461698659E-4]:3.150121647787E-1)[&rate=5.221705461698659E-4]:7.461022210222E-2)[&rate=5.221705461698659E-4]:5.787015453216E-2);
tree STATE_76230000 [&joint=-20970.17021029276,lnP=-20970.17021029276] = [&R] ((33[&rate=5.972722569958103E-4]:2.466625337548E-2,((126[&rate=5.972722569958103E-4]:1.671488573441E0,(((120[&rate=5.972722569958103E-4]:6.774755111466E-1,119[&rate=5.972722569958103E-4]:7.733659221055E-1)[&rate=5.972722569958103E-4]:1.989113093991E-1,((138[&rate=5.972722569958103E-4]:2.17281293885E-1,136[&rate=5.972722569958103E-4]:8.577444456975E-2)[&rate=5.972722569958103E-4]:4.626264960504E-1,135[&rate=5.972722569958103E-4]:4.799077899353E-1)[&rate=5.972722569958103E-4]:1.444242360899E-1)[&rate=5.972722569958103E-4]:1.359087506114E0,(66[&rate=5.972722569958103E-4]:2.077379291065E-1,((122[&rate=5.972722569958103E-4]:1.482723557285E-1,(124[&rate=5.972722569958103E-4]:1.01543666489E-1,123[&rate=5.972722569958103E-4]:1.042759069261E-1)[&rate=5.972722569958103E-4]:4.399644880242E-2)[&rate=5.972722569958103E-4]:4.219015858461E-1,67[&rate=5.972722569958103E-4]:6.890139123388E-2)[&rate=5.972722569958103E-4]:1.388365378726E-1)[&rate=5.972722569958103E-4]:9.075009618331E-2)[&rate=5.972722569958103E-4]:1.25826358466E-1)[&rate=5.972722569958103E-4]:4.421343457427E-1,(34[&rate=5.972722569958103E-4]:1.325872464215E-3,((((((56[&rate=5.972722569958103E-4]:8.779529072683E-2,55[&rate=5.972722569958103E-4]:8.779529072683E-2)[&rate=5.972722569958103E-4]:1.110313276592E-1,(((37[&rate=5.972722569958103E-4]:7.744907290241E-2,54[&rate=5.972722569958103E-4]:9.463406619687E-4)[&rate=5.972722569958103E-4]:1.303777486698E-1,58[&rate=5.972722569958103E-4]:1.887011385121E-1)[&rate=5.972722569958103E-4]:9.549011567141E-3,57[&rate=5.972722569958103E-4]:1.818567074562E-1)[&rate=5.972722569958103E-4]:2.789887267852E-2)[&rate=5.972722569958103E-4]:8.560414251396E-2,59[&rate=5.972722569958103E-4]:2.926274822116E-1)[&rate=5.972722569958103E-4]:3.425585986746E-1,68[&rate=5.972722569958103E-4]:5.860057530173E-1)[&rate=5.972722569958103E-4]:4.515497034559E-1,(125[&rate=5.972722569958103E-4]:9.7045668857E-1,((52[&rate=5.972722569958103E-4]:4.544987410664E-1,(((5[&rate=5.972722569958103E-4]:4.939744064907E-2,12[&rate=5.972722569958103E-4]:8.775360503253E-2)[&rate=5.972722569958103E-4]:8.094732236354E-2,29[&rate=5.972722569958103E-4]:2.755502424646E-1)[&rate=5.972722569958103E-4]:3.729463685474E-1,103[&rate=5.972722569958103E-4]:4.156198986832E-1)[&rate=5.972722569958103E-4]:1.703172576944E0)[&rate=5.972722569958103E-4]:1.617246330087E-1,(53[&rate=5.972722569958103E-4]:5.850392220729E-1,((137[&rate=5.972722569958103E-4]:5.089519595845E-1,(134[&rate=5.972722569958103E-4]:4.068145476291E-1,133[&rate=5.972722569958103E-4]:4.369515339302E-1)[&rate=5.972722569958103E-4]:3.090453524322E-2)[&rate=5.972722569958103E-4]:8.84335185842E-1,((75[&rate=5.972722569958103E-4]:5.264439172086E-1,((76[&rate=5.972722569958103E-4]:3.641255463915E-1,74[&rate=5.972722569958103E-4]:3.641255463915E-1)[&rate=5.972722569958103E-4]:4.740571020765E-2,70[&rate=5.972722569958103E-4]:3.731750922157E-1)[&rate=5.972722569958103E-4]:1.149126606094E-1)[&rate=5.972722569958103E-4]:1.361915706399E-1,((77[&rate=5.972722569958103E-4]:3.881219120439E-1,(73[&rate=5.972722569958103E-4]:2.929650755186E-1,71[&rate=5.972722569958103E-4]:2.244719248338E-1)[&rate=5.972722569958103E-4]:1.0063628858E-1)[&rate=5.972722569958103E-4]:1.247250417978E-1,((81[&rate=5.972722569958103E-4]:8.547498329043E-2,80[&rate=5.972722569958103E-4]:8.547498329043E-2)[&rate=5.972722569958103E-4]:2.899587771104E-1,((82[&rate=5.972722569958103E-4]:1.370614764396E-1,79[&rate=5.972722569958103E-4]:1.288422983575E-1)[&rate=5.972722569958103E-4]:1.642290464791E-1,(72[&rate=5.972722569958103E-4]:8.014574262109E-2,78[&rate=5.972722569958103E-4]:1.020635508404E-1)[&rate=5.972722569958103E-4]:1.910077939963E-1)[&rate=5.972722569958103E-4]:9.05815936465E-2)[&rate=5.972722569958103E-4]:9.357757700242E-2)[&rate=5.972722569958103E-4]:1.443090819521E-1)[&rate=5.972722569958103E-4]:6.539393288109E-1)[&rate=5.972722569958103E-4]:1.492746402559E-2)[&rate=5.972722569958103E-4]:2.298743069084E-2)[&rate=5.972722569958103E-4]:5.728125494675E-1)[&rate=5.972722569958103E-4]:2.337654345699E-1)[&rate=5.972722569958103E-4]:2.24636883114E-1,((((121[&rate=5.972722569958103E-4]:1.880664695192E0,127[&rate=5.972722569958103E-4]:2.321760585603E0)[&rate=5.972722569958103E-4]:4.430560978217E-1,(36[&rate=5.972722569958103E-4]:1.539922928797E-1,35[&rate=5.972722569958103E-4]:1.07416950414E-1)[&rate=5.972722569958103E-4]:9.027644533918E-2)[&rate=5.972722569958103E-4]:7.429026214014E-4,(((((51[&rate=5.972722569958103E-4]:4.392210188307E-1,(49[&rate=5.972722569958103E-4]:2.042095986275E-1,50[&rate=5.972722569958103E-4]:2.042095986275E-1)[&rate=5.972722569958103E-4]:2.29546939329E-1)[&rate=5.972722569958103E-4]:2.148680724822E-2,47[&rate=5.972722569958103E-4]:4.880302304504E-1)[&rate=5.972722569958103E-4]:8.296670670739E-2,((((42[&rate=5.972722569958103E-4]:2.642447078865E-1,(48[&rate=5.972722569958103E-4]:2.316271272801E-1,41[&rate=5.972722569958103E-4]:1.879112802857E-1)[&rate=5.972722569958103E-4]:7.086894672658E-2)[&rate=5.972722569958103E-4]:6.907099701045E-2,43[&rate=5.972722569958103E-4]:3.824960327657E-1)[&rate=5.972722569958103E-4]:9.395048094702E-3,46[&rate=5.972722569958103E-4]:3.918910808604E-1)[&rate=5.972722569958103E-4]:7.334260586632E-2,44[&rate=5.972722569958103E-4]:4.597692058524E-1)[&rate=5.972722569958103E-4]:1.057632504311E-1)[&rate=5.972722569958103E-4]:7.704272717272E-2,45[&rate=5.972722569958103E-4]:6.398429430192E-1)[&rate=5.972722569958103E-4]:2.821379497202E-1,((((64[&rate=5.972722569958103E-4]:2.483535998305E-1,60[&rate=5.972722569958103E-4]:9.766866832379E-2)[&rate=5.972722569958103E-4]:6.166585900938E-2,(62[&rate=5.972722569958103E-4]:3.39887348718E-1,65[&rate=5.972722569958103E-4]:1.481065268003E-1)[&rate=5.972722569958103E-4]:1.12280005329E-2)[&rate=5.972722569958103E-4]:4.386330281575E-1,(61[&rate=5.972722569958103E-4]:1.958823649613E-1,63[&rate=5.972722569958103E-4]:1.547864745502E-1)[&rate=5.972722569958103E-4]:5.938660124472E-1)[&rate=5.972722569958103E-4]:6.900908215383E-1,(128[&rate=5.972722569958103E-4]:8.645801711815E-1,(69[&rate=5.972722569958103E-4]:6.71714711097E-1,(((131[&rate=5.972722569958103E-4]:1.068956672881E-1,130[&rate=5.972722569958103E-4]:1.041559412608E-1)[&rate=5.972722569958103E-4]:1.619067281908E-1,(129[&rate=5.972722569958103E-4]:8.848938917233E-2,132[&rate=5.972722569958103E-4]:9.122911519968E-2)[&rate=5.972722569958103E-4]:1.775732802792E-1)[&rate=5.972722569958103E-4]:1.536594085326E-1,118[&rate=5.972722569958103E-4]:5.567083793541E-1)[&rate=5.972722569958103E-4]:1.040474276332E-1)[&rate=5.972722569958103E-4]:3.435503915914E-1)[&rate=5.972722569958103E-4]:4.755330003679E-1)[&rate=5.972722569958103E-4]:3.552639334814E-1)[&rate=5.972722569958103E-4]:3.182631663148E-2)[&rate=5.972722569958103E-4]:4.965699237074E-1,(((((146[&rate=5.972722569958103E-4]:7.138356696958E-1,16[&rate=5.972722569958103E-4]:2.679110016578E0)[&rate=5.972722569958103E-4]:2.431561430396E-2,(39[&rate=5.972722569958103E-4]:4.112732240575E-1,((101[&rate=5.972722569958103E-4]:1.010148563637E0,(((((((91[&rate=5.972722569958103E-4]:1.576478630455E-2,90[&rate=5.972722569958103E-4]:1.576478630455E-2)[&rate=5.972722569958103E-4]:1.013322976844E-1,92[&rate=5.972722569958103E-4]:1.17097083989E-1)[&rate=5.972722569958103E-4]:1.172465828887E-1,((((85[&rate=5.972722569958103E-4]:1.118324964695E-1,86[&rate=5.972722569958103E-4]:1.118324964695E-1)[&rate=5.972722569958103E-4]:2.021464505122E-2,93[&rate=5.972722569958103E-4]:1.457457716577E-1)[&rate=5.972722569958103E-4]:2.332772961089E-2,84[&rate=5.972722569958103E-4]:1.553748711316E-1)[&rate=5.972722569958103E-4]:2.151334524803E-2,83[&rate=5.972722569958103E-4]:1.768882163796E-1)[&rate=5.972722569958103E-4]:4.375682036104E-2)[&rate=5.972722569958103E-4]:3.059380147436E-2,87[&rate=5.972722569958103E-4]:2.51238838215E-1)[&rate=5.972722569958103E-4]:1.303004478136E-2,(88[&rate=5.972722569958103E-4]:2.063155842306E-1,89[&rate=5.972722569958103E-4]:2.200142143676E-1)[&rate=5.972722569958103E-4]:5.795329876579E-2)[&rate=5.972722569958103E-4]:9.399235528594E-1,(3[&rate=5.972722569958103E-4]:6.090163166425E-1,((18[&rate=5.972722569958103E-4]:5.426309460867E-1,6[&rate=5.972722569958103E-4]:4.796172474565E-1)[&rate=5.972722569958103E-4]:4.806221917122E-2,(10[&rate=5.972722569958103E-4]:4.187068947133E-1,15[&rate=5.972722569958103E-4]:4.570630590967E-1)[&rate=5.972722569958103E-4]:1.254109280788E-1)[&rate=5.972722569958103E-4]:1.333916445352E-1)[&rate=5.972722569958103E-4]:5.545009181616E-2)[&rate=5.972722569958103E-4]:6.75182544944E-1,(((145[&rate=5.972722569958103E-4]:6.568049849E-1,(144[&rate=5.972722569958103E-4]:4.524026662438E-1,141[&rate=5.972722569958103E-4]:4.551423922711E-1)[&rate=5.972722569958103E-4]:1.989228666013E-1)[&rate=5.972722569958103E-4]:1.118990439956E-1,142[&rate=5.972722569958103E-4]:7.687040288956E-1)[&rate=5.972722569958103E-4]:7.64387691475E-1,(((((11[&rate=5.972722569958103E-4]:4.954616517916E-1,140[&rate=5.972722569958103E-4]:4.762835695999E-1)[&rate=5.972722569958103E-4]:4.465603250698E-1,(23[&rate=5.972722569958103E-4]:8.291245906335E-1,(20[&rate=5.972722569958103E-4]:5.16019661131E-1,25[&rate=5.972722569958103E-4]:5.351977433227E-1)[&rate=5.972722569958103E-4]:3.048857514204E-1)[&rate=5.972722569958103E-4]:1.978288930771E-1)[&rate=5.972722569958103E-4]:2.722808276383E-1,102[&rate=5.972722569958103E-4]:1.485493798422E-1)[&rate=5.972722569958103E-4]:7.255136061304E-3,((1[&rate=5.972722569958103E-4]:1.137437224865E-1,(28[&rate=5.972722569958103E-4]:6.461196704499E-1,21[&rate=5.972722569958103E-4]:6.214621362035E-1)[&rate=5.972722569958103E-4]:2.539254218995E-1)[&rate=5.972722569958103E-4]:2.174780141862E-1,24[&rate=5.972722569958103E-4]:1.112043654481E0)[&rate=5.972722569958103E-4]:2.054046970389E-1)[&rate=5.972722569958103E-4]:7.182793966366E-3,((((17[&rate=5.972722569958103E-4]:4.30533737952E-1,14[&rate=5.972722569958103E-4]:3.921775735683E-1)[&rate=5.972722569958103E-4]:3.451917493256E-1,(113[&rate=5.972722569958103E-4]:6.123545334347E-1,((9[&rate=5.972722569958103E-4]:5.319733317386E-1,117[&rate=5.972722569958103E-4]:5.429322358483E-1)[&rate=5.972722569958103E-4]:1.298436308473E-2,(4[&rate=5.972722569958103E-4]:2.565563609599E-3,30[&rate=5.972722569958103E-4]:1.751683033356E-1)[&rate=5.972722569958103E-4]:4.930770627207E-1)[&rate=5.972722569958103E-4]:5.917766052924E-2)[&rate=5.972722569958103E-4]:1.250147894592E-1)[&rate=5.972722569958103E-4]:9.809645425919E-3,(110[&rate=5.972722569958103E-4]:3.774565317421E-1,105[&rate=5.972722569958103E-4]:3.55538723523E-1)[&rate=5.972722569958103E-4]:3.64242984523E-1)[&rate=5.972722569958103E-4]:2.119179037862E-1,(((((109[&rate=5.972722569958103E-4]:5.6016630638E-1,((112[&rate=5.972722569958103E-4]:2.022064793591E-1,114[&rate=5.972722569958103E-4]:1.200146985373E-1)[&rate=5.972722569958103E-4]:1.584180968926E-1,107[&rate=5.972722569958103E-4]:3.387067680326E-1)[&rate=5.972722569958103E-4]:2.022814561557E-1)[&rate=5.972722569958103E-4]:1.067681435318E-2,108[&rate=5.972722569958103E-4]:5.489253125141E-1)[&rate=5.972722569958103E-4]:1.342293176888E-1,115[&rate=5.972722569958103E-4]:6.256203836275E-1)[&rate=5.972722569958103E-4]:1.43863720634E-2,(13[&rate=5.972722569958103E-4]:5.46199673866E-1,19[&rate=5.972722569958103E-4]:5.845558382497E-1)[&rate=5.972722569958103E-4]:1.759988626468E-1)[&rate=5.972722569958103E-4]:1.001175718971E-1,((148[&rate=5.972722569958103E-4]:3.465391536441E-1,143[&rate=5.972722569958103E-4]:3.437994276167E-1)[&rate=5.972722569958103E-4]:3.824627467792E-1,(116[&rate=5.972722569958103E-4]:6.269400459071E-1,((106[&rate=5.972722569958103E-4]:2.136267026695E-3,104[&rate=5.972722569958103E-4]:2.136267026695E-3)[&rate=5.972722569958103E-4]:2.186737798876E-1,(139[&rate=5.972722569958103E-4]:3.675393158007E-1,111[&rate=5.972722569958103E-4]:1.921968500473E-1)[&rate=5.972722569958103E-4]:4.505155303132E-2)[&rate=5.972722569958103E-4]:4.664039715956E-1)[&rate=5.972722569958103E-4]:6.370569013251E-2)[&rate=5.972722569958103E-4]:4.947859154839E-2)[&rate=5.972722569958103E-4]:1.367807636961E-1)[&rate=5.972722569958103E-4]:2.778630405034E-1)[&rate=5.972722569958103E-4]:1.23529068035E-1)[&rate=5.972722569958103E-4]:5.587230152517E-2)[&rate=5.972722569958103E-4]:6.732393362617E-1)[&rate=5.972722569958103E-4]:3.724038386391E-1,(((2[&rate=5.972722569958103E-4]:6.018723977404E-1,31[&rate=5.972722569958103E-4]:8.292696580145E-1)[&rate=5.972722569958103E-4]:7.67915967348E-2,(22[&rate=5.972722569958103E-4]:3.122820122951E-1,27[&rate=5.972722569958103E-4]:3.287203684595E-1)[&rate=5.972722569958103E-4]:5.389847219061E-1)[&rate=5.972722569958103E-4]:2.528479454055E-1,((7[&rate=5.972722569958103E-4]:9.73635438745E-2,8[&rate=5.972722569958103E-4]:9.73635438745E-2)[&rate=5.972722569958103E-4]:7.241896340792E-1,26[&rate=5.972722569958103E-4]:9.284024930222E-1)[&rate=5.972722569958103E-4]:1.866710906941E-1)[&rate=5.972722569958103E-4]:1.434602106231E0)[&rate=5.972722569958103E-4]:1.884980775401E-3)[&rate=5.972722569958103E-4]:2.066594807074E-1)[&rate=5.972722569958103E-4]:1.180697855546E-1,((40[&rate=5.972722569958103E-4]:5.283568601464E-1,(96[&rate=5.972722569958103E-4]:5.007572999508E-1,99[&rate=5.972722569958103E-4]:5.362764256337E-1)[&rate=5.972722569958103E-4]:1.423536585562E-1)[&rate=5.972722569958103E-4]:2.038343887355E-1,(97[&rate=5.972722569958103E-4]:4.578681625694E-1,147[&rate=5.972722569958103E-4]:5.862834631159E-1)[&rate=5.972722569958103E-4]:2.032848349463E-1)[&rate=5.972722569958103E-4]:3.811241437584E-3)[&rate=5.972722569958103E-4]:6.010165810203E-3,((95[&rate=5.972722569958103E-4]:5.706382797873E-1,(94[&rate=5.972722569958103E-4]:3.460497097747E-1,100[&rate=5.972722569958103E-4]:3.460497097747E-1)[&rate=5.972722569958103E-4]:1.398891164605E-1)[&rate=5.972722569958103E-4]:7.743519359045E-2,98[&rate=5.972722569958103E-4]:6.37144511629E-1)[&rate=5.972722569958103E-4]:2.33283445047E-1)[&rate=5.972722569958103E-4]:1.61118790834E-1,38[&rate=5.972722569958103E-4]:8.348254360346E-1)[&rate=5.972722569958103E-4]:4.625462325628E-1)[&rate=5.972722569958103E-4]:1.946547973297E-2)[&rate=5.972722569958103E-4]:1.498678692794E-1)[&rate=5.972722569958103E-4]:2.109158404152E-3)[&rate=5.972722569958103E-4]:3.766957867149E-2)[&rate=5.972722569958103E-4]:7.577136452271E-3,32[&rate=5.972722569958103E-4]:2.676393777304E-2);
tree STATE_76320000 [&joint=-20950.95460606288,lnP=-20950.95460606288] = [&R] ((((((((((121[&rate=6.131482874587586E-4]:2.088047770665E0,36[&rate=6.131482874587586E-4]:8.595715870845E-3)[&rate=6.131482874587586E-4]:8.337617230772E-2,127[&rate=6.131482874587586E-4]:2.612519833384E0)[&rate=6.131482874587586E-4]:2.164582785723E-1,35[&rate=6.131482874587586E-4]:2.618548242851E-1)[&rate=6.131482874587586E-4]:5.519697743971E-2,((128[&rate=6.131482874587586E-4]:1.31720368432E0,((((62[&rate=6.131482874587586E-4]:2.274619983801E-1,65[&rate=6.131482874587586E-4]:3.568117646237E-2)[&rate=6.131482874587586E-4]:3.736356768454E-2,(60[&rate=6.131482874587586E-4]:9.58463445769E-3,64[&rate=6.131482874587586E-4]:1.602695659644E-1)[&rate=6.131482874587586E-4]:6.346010968922E-2)[&rate=6.131482874587586E-4]:1.644205376531E-1,(61[&rate=6.131482874587586E-4]:1.848656395044E-1,63[&rate=6.131482874587586E-4]:1.437697490934E-1)[&rate=6.131482874587586E-4]:2.443804642133E-1)[&rate=6.131482874587586E-4]:9.984460788431E-1,(((131[&rate=6.131482874587586E-4]:8.228638833157E-2,130[&rate=6.131482874587586E-4]:7.954666230421E-2)[&rate=6.131482874587586E-4]:1.563745615332E-1,(129[&rate=6.131482874587586E-4]:1.639804525667E-1,132[&rate=6.131482874587586E-4]:1.667201785941E-1)[&rate=6.131482874587586E-4]:7.194077127071E-2)[&rate=6.131482874587586E-4]:5.050123890933E-1,(118[&rate=6.131482874587586E-4]:8.565965955619E-1,69[&rate=6.131482874587586E-4]:8.675554996716E-1)[&rate=6.131482874587586E-4]:2.132331873874E-2)[&rate=6.131482874587586E-4]:5.497722682602E-1)[&rate=6.131482874587586E-4]:2.92375291562E-2)[&rate=6.131482874587586E-4]:4.824983628874E-1,((((49[&rate=6.131482874587586E-4]:4.166302097661E-1,50[&rate=6.131482874587586E-4]:4.166302097661E-1)[&rate=6.131482874587586E-4]:1.590441324977E-1,((43[&rate=6.131482874587586E-4]:5.079272282161E-1,46[&rate=6.131482874587586E-4]:5.079272282161E-1)[&rate=6.131482874587586E-4]:3.109997645908E-2,((42[&rate=6.131482874587586E-4]:3.565360179415E-1,41[&rate=6.131482874587586E-4]:3.510715370672E-1)[&rate=6.131482874587586E-4]:6.150401276917E-2,48[&rate=6.131482874587586E-4]:4.562913968309E-1)[&rate=6.131482874587586E-4]:7.180684609575E-2)[&rate=6.131482874587586E-4]:6.943402283442E-2)[&rate=6.131482874587586E-4]:4.819296295681E-2,(51[&rate=6.131482874587586E-4]:5.741042477213E-1,(47[&rate=6.131482874587586E-4]:4.60541700938E-1,44[&rate=6.131482874587586E-4]:4.550772200637E-1)[&rate=6.131482874587586E-4]:1.408849511548E-1)[&rate=6.131482874587586E-4]:5.522753837362E-2)[&rate=6.131482874587586E-4]:7.890401731857E-2,45[&rate=6.131482874587586E-4]:7.273614864736E-1)[&rate=6.131482874587586E-4]:2.989443484423E-1)[&rate=6.131482874587586E-4]:4.611687780533E-2)[&rate=6.131482874587586E-4]:3.318607066184E-1,((((((97[&rate=6.131482874587586E-4]:2.892643746877E-1,98[&rate=6.131482874587586E-4]:4.887179266002E-1)[&rate=6.131482874587586E-4]:1.901843065902E-1,((94[&rate=6.131482874587586E-4]:4.257240580054E-1,100[&rate=6.131482874587586E-4]:4.257240580054E-1)[&rate=6.131482874587586E-4]:1.151463872663E-1,95[&rate=6.131482874587586E-4]:6.255698988237E-1)[&rate=6.131482874587586E-4]:6.426129611541E-2)[&rate=6.131482874587586E-4]:4.083430275249E-3,(99[&rate=6.131482874587586E-4]:6.165750027957E-1,96[&rate=6.131482874587586E-4]:5.810558771129E-1)[&rate=6.131482874587586E-4]:8.826858416712E-2)[&rate=6.131482874587586E-4]:4.552325093268E-2,((2[&rate=6.131482874587586E-4]:6.265416744832E-1,((22[&rate=6.131482874587586E-4]:2.983980990801E-1,27[&rate=6.131482874587586E-4]:3.148364552445E-1)[&rate=6.131482874587586E-4]:3.709934138713E-1,((26[&rate=6.131482874587586E-4]:6.175509224072E-1,(7[&rate=6.131482874587586E-4]:1.183736904826E-1,8[&rate=6.131482874587586E-4]:1.183736904826E-1)[&rate=6.131482874587586E-4]:3.92327916856E-1)[&rate=6.131482874587586E-4]:6.196695616866E-2,31[&rate=6.131482874587586E-4]:7.233534950142E-1)[&rate=6.131482874587586E-4]:8.325384852403E-4)[&rate=6.131482874587586E-4]:1.297529012578E-1)[&rate=6.131482874587586E-4]:1.83364060463E0,(16[&rate=6.131482874587586E-4]:2.524155741778E0,39[&rate=6.131482874587586E-4]:4.386628156604E-1)[&rate=6.131482874587586E-4]:6.479366062371E-2)[&rate=6.131482874587586E-4]:9.663713756793E-2)[&rate=6.131482874587586E-4]:1.884344558696E-1,((40[&rate=6.131482874587586E-4]:5.542227790628E-1,147[&rate=6.131482874587586E-4]:6.115998282431E-1)[&rate=6.131482874587586E-4]:9.94349194178E-2,((101[&rate=6.131482874587586E-4]:1.410701919293E0,(((6[&rate=6.131482874587586E-4]:4.44546022692E-1,(18[&rate=6.131482874587586E-4]:4.999921695474E-1,(10[&rate=6.131482874587586E-4]:3.354801341413E-1,15[&rate=6.131482874587586E-4]:3.738362985248E-1)[&rate=6.131482874587586E-4]:1.179366929403E-1)[&rate=6.131482874587586E-4]:7.567551774661E-3)[&rate=6.131482874587586E-4]:2.487338046785E-2,(3[&rate=6.131482874587586E-4]:3.393148166195E-1,(((87[&rate=6.131482874587586E-4]:1.697658612516E-1,((90[&rate=6.131482874587586E-4]:3.606637781126E-2,91[&rate=6.131482874587586E-4]:3.606637781126E-2)[&rate=6.131482874587586E-4]:1.749938346096E-2,92[&rate=6.131482874587586E-4]:5.356576127222E-2)[&rate=6.131482874587586E-4]:1.298987301164E-1)[&rate=6.131482874587586E-4]:8.271746030548E-3,(((84[&rate=6.131482874587586E-4]:3.188123513687E-2,86[&rate=6.131482874587586E-4]:3.188123513687E-2)[&rate=6.131482874587586E-4]:4.69738650041E-2,83[&rate=6.131482874587586E-4]:7.885510014097E-2)[&rate=6.131482874587586E-4]:1.888209038681E-2,(85[&rate=6.131482874587586E-4]:2.463800790374E-2,93[&rate=6.131482874587586E-4]:3.833663804075E-2)[&rate=6.131482874587586E-4]:7.309918262405E-2)[&rate=6.131482874587586E-4]:8.030041675441E-2)[&rate=6.131482874587586E-4]:6.216062173018E-2,(88[&rate=6.131482874587586E-4]:1.002079804417E-1,89[&rate=6.131482874587586E-4]:1.139066105788E-1)[&rate=6.131482874587586E-4]:1.399902485706E-1)[&rate=6.131482874587586E-4]:6.388426150042E-1)[&rate=6.131482874587586E-4]:7.804979201987E-2)[&rate=6.131482874587586E-4]:8.586639802327E-1,((((144[&rate=6.131482874587586E-4]:4.508189317369E-1,(141[&rate=6.131482874587586E-4]:4.287958417954E-1,145[&rate=6.131482874587586E-4]:4.31535567823E-1)[&rate=6.131482874587586E-4]:2.476281596884E-2)[&rate=6.131482874587586E-4]:1.724436518611E-1,142[&rate=6.131482874587586E-4]:6.287420356529E-1)[&rate=6.131482874587586E-4]:5.605046063406E-1,(((105[&rate=6.131482874587586E-4]:4.451703981924E-1,((117[&rate=6.131482874587586E-4]:3.0539018206E-1,110[&rate=6.131482874587586E-4]:2.971710039777E-1)[&rate=6.131482874587586E-4]:1.673557011732E-1,113[&rate=6.131482874587586E-4]:4.700061572055E-1)[&rate=6.131482874587586E-4]:2.561501260621E-3)[&rate=6.131482874587586E-4]:2.179635876064E-1,((17[&rate=6.131482874587586E-4]:4.151687330648E-1,14[&rate=6.131482874587586E-4]:3.768125686811E-1)[&rate=6.131482874587586E-4]:2.667492680271E-1,((4[&rate=6.131482874587586E-4]:1.248938230978E-1,30[&rate=6.131482874587586E-4]:2.974965628238E-1)[&rate=6.131482874587586E-4]:4.57826246174E-1,9[&rate=6.131482874587586E-4]:6.320351377649E-1)[&rate=6.131482874587586E-4]:3.307520861283E-3)[&rate=6.131482874587586E-4]:4.696940936432E-2)[&rate=6.131482874587586E-4]:1.918361874676E-1,((((13[&rate=6.131482874587586E-4]:4.600342318298E-1,19[&rate=6.131482874587586E-4]:4.983903962134E-1)[&rate=6.131482874587586E-4]:1.205738122184E-2,115[&rate=6.131482874587586E-4]:3.898998322297E-1)[&rate=6.131482874587586E-4]:1.779374934273E-1,(((107[&rate=6.131482874587586E-4]:3.500262045904E-1,109[&rate=6.131482874587586E-4]:3.692042867821E-1)[&rate=6.131482874587586E-4]:1.03455073435E-1,(112[&rate=6.131482874587586E-4]:4.057635106028E-1,114[&rate=6.131482874587586E-4]:3.235717297809E-1)[&rate=6.131482874587586E-4]:6.963557564163E-2)[&rate=6.131482874587586E-4]:1.039658353443E-1,108[&rate=6.131482874587586E-4]:5.547073873423E-1)[&rate=6.131482874587586E-4]:7.06641848901E-2)[&rate=6.131482874587586E-4]:1.050598330557E-1,((104[&rate=6.131482874587586E-4]:4.782473629833E-1,((111[&rate=6.131482874587586E-4]:3.831969361962E-4,139[&rate=6.131482874587586E-4]:1.757256626896E-1)[&rate=6.131482874587586E-4]:8.67467511024E-2,106[&rate=6.131482874587586E-4]:7.069159187423E-2)[&rate=6.131482874587586E-4]:4.07555771109E-1)[&rate=6.131482874587586E-4]:1.417134022245E-1,(116[&rate=6.131482874587586E-4]:4.818697533877E-1,(148[&rate=6.131482874587586E-4]:1.297970889602E-1,143[&rate=6.131482874587586E-4]:1.270573629328E-1)[&rate=6.131482874587586E-4]:3.904288288113E-1)[&rate=6.131482874587586E-4]:7.781703921724E-2)[&rate=6.131482874587586E-4]:1.132103661078E-1)[&rate=6.131482874587586E-4]:1.272784940056E-1)[&rate=6.131482874587586E-4]:1.342764687272E-1)[&rate=6.131482874587586E-4]:2.068213087284E-1,(102[&rate=6.131482874587586E-4]:1.969167707735E-3,(((23[&rate=6.131482874587586E-4]:5.613871541136E-1,(20[&rate=6.131482874587586E-4]:3.22585276795E-1,25[&rate=6.131482874587586E-4]:3.417633589868E-1)[&rate=6.131482874587586E-4]:2.305826992365E-1)[&rate=6.131482874587586E-4]:1.302710389406E-1,(11[&rate=6.131482874587586E-4]:4.742413168217E-1,140[&rate=6.131482874587586E-4]:4.5506323463E-1)[&rate=6.131482874587586E-4]:1.324853693833E-1)[&rate=6.131482874587586E-4]:4.227516867956E-1,(24[&rate=6.131482874587586E-4]:9.112310895692E-1,(1[&rate=6.131482874587586E-4]:7.278397663671E-2,(28[&rate=6.131482874587586E-4]:5.919193893346E-1,21[&rate=6.131482874587586E-4]:5.672618550882E-1)[&rate=6.131482874587586E-4]:2.67165957165E-1)[&rate=6.131482874587586E-4]:5.762519512426E-2)[&rate=6.131482874587586E-4]:2.141376943903E-1)[&rate=6.131482874587586E-4]:3.824421936465E-2)[&rate=6.131482874587586E-4]:1.475234405484E-1)[&rate=6.131482874587586E-4]:1.292757066432E-1)[&rate=6.131482874587586E-4]:1.137413056449E0)[&rate=6.131482874587586E-4]:2.050541145934E-1,146[&rate=6.131482874587586E-4]:7.628104541278E-1)[&rate=6.131482874587586E-4]:1.10658235877E-2)[&rate=6.131482874587586E-4]:1.34870371241E-1)[&rate=6.131482874587586E-4]:1.867731016655E-1,38[&rate=6.131482874587586E-4]:9.069951604581E-1)[&rate=6.131482874587586E-4]:3.442827944006E-1)[&rate=6.131482874587586E-4]:2.306544952278E-1,34[&rate=6.131482874587586E-4]:1.655330494092E-2)[&rate=6.131482874587586E-4]:7.350979450231E-3,32[&rate=6.131482874587586E-4]:1.986476172067E-3)[&rate=6.131482874587586E-4]:6.394246274409E-3,(((((56[&rate=6.131482874587586E-4]:2.27675908863E-1,55[&rate=6.131482874587586E-4]:2.27675908863E-1)[&rate=6.131482874587586E-4]:1.712616610177E-1,(((59[&rate=6.131482874587586E-4]:9.208239306698E-2,37[&rate=6.131482874587586E-4]:1.303337591872E-1)[&rate=6.131482874587586E-4]:9.55011756446E-2,58[&rate=6.131482874587586E-4]:2.067092517717E-1)[&rate=6.131482874587586E-4]:1.890733654718E-1,54[&rate=6.131482874587586E-4]:3.384055680632E-1)[&rate=6.131482874587586E-4]:3.047735700886E-2)[&rate=6.131482874587586E-4]:1.161433443419E-1,57[&rate=6.131482874587586E-4]:5.260098759713E-1)[&rate=6.131482874587586E-4]:1.242371269154E-1,68[&rate=6.131482874587586E-4]:5.983344345806E-1)[&rate=6.131482874587586E-4]:5.749021133721E-1,(((52[&rate=6.131482874587586E-4]:6.024260809613E-1,((134[&rate=6.131482874587586E-4]:3.973168444008E-1,(133[&rate=6.131482874587586E-4]:2.415517789783E-1,137[&rate=6.131482874587586E-4]:2.826476693893E-1)[&rate=6.131482874587586E-4]:1.859020517237E-1)[&rate=6.131482874587586E-4]:9.172016496107E-1,(((5[&rate=6.131482874587586E-4]:9.454672642927E-2,12[&rate=6.131482874587586E-4]:1.329028908127E-1)[&rate=6.131482874587586E-4]:2.694687380927E-1,29[&rate=6.131482874587586E-4]:5.092209439739E-1)[&rate=6.131482874587586E-4]:1.112355297162E-1,103[&rate=6.131482874587586E-4]:3.875797613613E-1)[&rate=6.131482874587586E-4]:1.847486677855E0)[&rate=6.131482874587586E-4]:3.165337630549E-2)[&rate=6.131482874587586E-4]:1.595054454208E-1,(((75[&rate=6.131482874587586E-4]:4.771622588714E-1,(74[&rate=6.131482874587586E-4]:4.346393060032E-1,(76[&rate=6.131482874587586E-4]:4.198585057276E-1,70[&rate=6.131482874587586E-4]:3.815023413441E-1)[&rate=6.131482874587586E-4]:1.478080027557E-2)[&rate=6.131482874587586E-4]:4.252295286826E-2)[&rate=6.131482874587586E-4]:1.877640862667E-1,(((81[&rate=6.131482874587586E-4]:2.164555079031E-2,80[&rate=6.131482874587586E-4]:2.164555079031E-2)[&rate=6.131482874587586E-4]:3.353128683526E-1,(73[&rate=6.131482874587586E-4]:3.071414531302E-1,77[&rate=6.131482874587586E-4]:3.016620010755E-1)[&rate=6.131482874587586E-4]:9.91320345058E-2)[&rate=6.131482874587586E-4]:1.438883334604E-2,((82[&rate=6.131482874587586E-4]:1.318316004381E-1,79[&rate=6.131482874587586E-4]:1.23612422356E-1)[&rate=6.131482874587586E-4]:4.296562591166E-2,((78[&rate=6.131482874587586E-4]:8.572810953322E-2,72[&rate=6.131482874587586E-4]:6.381030131391E-2)[&rate=6.131482874587586E-4]:7.884924867462E-2,71[&rate=6.131482874587586E-4]:1.371800979338E-1)[&rate=6.131482874587586E-4]:2.000690059828E-3)[&rate=6.131482874587586E-4]:2.129883823036E-1)[&rate=6.131482874587586E-4]:2.44264024156E-1)[&rate=6.131482874587586E-4]:7.816836853317E-1,53[&rate=6.131482874587586E-4]:7.001469718577E-1)[&rate=6.131482874587586E-4]:5.358783321314E-2)[&rate=6.131482874587586E-4]:3.240063634562E-1,125[&rate=6.131482874587586E-4]:8.673586548658E-1)[&rate=6.131482874587586E-4]:4.725445597537E-1)[&rate=6.131482874587586E-4]:2.677963191152E-1)[&rate=6.131482874587586E-4]:3.02170784183E-2,(((126[&rate=6.131482874587586E-4]:1.058755653364E0,(((135[&rate=6.131482874587586E-4]:2.4545785904E-1,(138[&rate=6.131482874587586E-4]:2.00387751954E-1,136[&rate=6.131482874587586E-4]:6.888090263882E-2)[&rate=6.131482874587586E-4]:2.45070107086E-1)[&rate=6.131482874587586E-4]:2.196253323639E-1,119[&rate=6.131482874587586E-4]:8.130283968833E-1)[&rate=6.131482874587586E-4]:3.276490152946E-1,120[&rate=6.131482874587586E-4]:1.044787001219E0)[&rate=6.131482874587586E-4]:7.037807638297E-1)[&rate=6.131482874587586E-4]:5.632203044159E-1,66[&rate=6.131482874587586E-4]:3.748017680947E-1)[&rate=6.131482874587586E-4]:2.001548648127E-1,((123[&rate=6.131482874587586E-4]:3.428820613622E-1,(122[&rate=6.131482874587586E-4]:1.954612328979E-1,124[&rate=6.131482874587586E-4]:1.927289924608E-1)[&rate=6.131482874587586E-4]:1.474208284643E-1)[&rate=6.131482874587586E-4]:4.381454605294E-1,67[&rate=6.131482874587586E-4]:2.797549715509E-1)[&rate=6.131482874587586E-4]:2.952016613565E-1)[&rate=6.131482874587586E-4]:3.485726748065E-1)[&rate=6.131482874587586E-4]:1.12655014033E-2,33[&rate=6.131482874587586E-4]:5.534275432279E-2);
tree STATE_76410000 [&joint=-20959.667389396545,lnP=-20959.667389396545] = [&R] ((((((45[&rate=5.675480793144569E-4]:7.848768949459E-1,((49[&rate=5.675480793144569E-4]:4.46215782214E-1,50[&rate=5.675480793144569E-4]:4.46215782214E-1)[&rate=5.675480793144569E-4]:1.260283864241E-1,((51[&rate=5.675480793144569E-4]:4.394137731046E-1,(44[&rate=5.675480793144569E-4]:3.270039824722E-1,47[&rate=5.675480793144569E-4]:3.324684633465E-1)[&rate=5.675480793144569E-4]:1.342677141296E-1)[&rate=5.675480793144569E-4]:1.329012763532E-1,((46[&rate=5.675480793144569E-4]:5.293713678915E-1,43[&rate=5.675480793144569E-4]:5.293713678915E-1)[&rate=5.675480793144569E-4]:4.676590586972E-2,(41[&rate=5.675480793144569E-4]:4.384274696926E-1,(48[&rate=5.675480793144569E-4]:4.129713402604E-1,42[&rate=5.675480793144569E-4]:3.747199741402E-1)[&rate=5.675480793144569E-4]:6.917197642663E-2)[&rate=5.675480793144569E-4]:8.306499532564E-2)[&rate=5.675480793144569E-4]:2.350018006802E-2)[&rate=5.675480793144569E-4]:5.393600054711E-3)[&rate=5.675480793144569E-4]:1.880425623733E-1)[&rate=5.675480793144569E-4]:2.166836635763E-1,(((60[&rate=5.675480793144569E-4]:1.921005350083E-1,(65[&rate=5.675480793144569E-4]:1.371014505551E-1,(64[&rate=5.675480793144569E-4]:1.046525703466E-1,62[&rate=5.675480793144569E-4]:1.457484607576E-1)[&rate=5.675480793144569E-4]:1.831338117152E-1)[&rate=5.675480793144569E-4]:5.499908445318E-2)[&rate=5.675480793144569E-4]:2.678224216493E-1,(61[&rate=5.675480793144569E-4]:7.990780471482E-2,63[&rate=5.675480793144569E-4]:3.881191430378E-2)[&rate=5.675480793144569E-4]:5.717959738605E-1)[&rate=5.675480793144569E-4]:8.358807566693E-1,(128[&rate=5.675480793144569E-4]:1.266009682945E0,(69[&rate=5.675480793144569E-4]:1.201001277815E0,(118[&rate=5.675480793144569E-4]:6.6448007833E-1,((130[&rate=5.675480793144569E-4]:1.605544615606E-1,131[&rate=5.675480793144569E-4]:1.63294187588E-1)[&rate=5.675480793144569E-4]:3.566481421319E-2,(129[&rate=5.675480793144569E-4]:7.913824443786E-2,132[&rate=5.675480793144569E-4]:8.187797046521E-2)[&rate=5.675480793144569E-4]:1.170810313359E-1)[&rate=5.675480793144569E-4]:3.312745011863E-1)[&rate=5.675480793144569E-4]:5.25562295375E-1)[&rate=5.675480793144569E-4]:2.156933366371E-1)[&rate=5.675480793144569E-4]:8.184882490248E-2)[&rate=5.675480793144569E-4]:4.270982629661E-1)[&rate=5.675480793144569E-4]:5.882138886588E-2,((121[&rate=5.675480793144569E-4]:1.891626119381E0,127[&rate=5.675480793144569E-4]:2.332722009792E0)[&rate=5.675480793144569E-4]:4.945720372979E-1,(35[&rate=5.675480793144569E-4]:1.914250385358E-2,36[&rate=5.675480793144569E-4]:6.571784631933E-2)[&rate=5.675480793144569E-4]:2.410282555652E-1)[&rate=5.675480793144569E-4]:4.484027697289E-2)[&rate=5.675480793144569E-4]:4.933635780909E-1,(((((((40[&rate=5.675480793144569E-4]:4.388664166195E-1,(39[&rate=5.675480793144569E-4]:4.386979994812E-1,((((26[&rate=5.675480793144569E-4]:4.11204083897E-1,(7[&rate=5.675480793144569E-4]:6.766574924584E-2,8[&rate=5.675480793144569E-4]:6.766574924584E-2)[&rate=5.675480793144569E-4]:2.366890195826E-1)[&rate=5.675480793144569E-4]:1.373390708418E-1,31[&rate=5.675480793144569E-4]:5.923787711771E-1)[&rate=5.675480793144569E-4]:1.379568649407E-1,(22[&rate=5.675480793144569E-4]:3.700418884556E-1,27[&rate=5.675480793144569E-4]:3.8648024462E-1)[&rate=5.675480793144569E-4]:3.054992271142E-1)[&rate=5.675480793144569E-4]:3.403043980207E-1,2[&rate=5.675480793144569E-4]:8.432427738645E-1)[&rate=5.675480793144569E-4]:1.552181028446E0)[&rate=5.675480793144569E-4]:1.684171382159E-4)[&rate=5.675480793144569E-4]:2.519045840897E-2,(146[&rate=5.675480793144569E-4]:5.428968842762E-1,97[&rate=5.675480793144569E-4]:3.516400536751E-1)[&rate=5.675480793144569E-4]:4.137856998713E-2)[&rate=5.675480793144569E-4]:2.935088212638E-1,16[&rate=5.675480793144569E-4]:2.843058622409E0)[&rate=5.675480793144569E-4]:6.457355690347E-3,(101[&rate=5.675480793144569E-4]:1.212520818856E0,((((18[&rate=5.675480793144569E-4]:3.956745986701E-1,6[&rate=5.675480793144569E-4]:3.3266090004E-1)[&rate=5.675480793144569E-4]:1.821954975878E-1,(10[&rate=5.675480793144569E-4]:2.43500676079E-1,15[&rate=5.675480793144569E-4]:2.818568404625E-1)[&rate=5.675480793144569E-4]:2.877940777131E-1)[&rate=5.675480793144569E-4]:1.590263928525E-1,(((88[&rate=5.675480793144569E-4]:9.650294113021E-2,89[&rate=5.675480793144569E-4]:1.102015712672E-1)[&rate=5.675480793144569E-4]:1.047683394205E-1,((((90[&rate=5.675480793144569E-4]:2.723600403209E-2,91[&rate=5.675480793144569E-4]:2.723600403209E-2)[&rate=5.675480793144569E-4]:7.600796522461E-2,92[&rate=5.675480793144569E-4]:1.032439692567E-1)[&rate=5.675480793144569E-4]:6.308073395666E-2,87[&rate=5.675480793144569E-4]:1.526260730763E-1)[&rate=5.675480793144569E-4]:1.28311717345E-2,(((86[&rate=5.675480793144569E-4]:5.56334546359E-2,85[&rate=5.675480793144569E-4]:5.56334546359E-2)[&rate=5.675480793144569E-4]:4.378275266673E-2,(93[&rate=5.675480793144569E-4]:8.962366380806E-2,84[&rate=5.675480793144569E-4]:7.592503367105E-2)[&rate=5.675480793144569E-4]:2.349117363158E-2)[&rate=5.675480793144569E-4]:3.484681812043E-2,83[&rate=5.675480793144569E-4]:1.342630254231E-1)[&rate=5.675480793144569E-4]:3.119421938779E-2)[&rate=5.675480793144569E-4]:3.581403573987E-2)[&rate=5.675480793144569E-4]:7.958224182333E-1,3[&rate=5.675480793144569E-4]:4.573676713869E-1)[&rate=5.675480793144569E-4]:1.644603245729E-1)[&rate=5.675480793144569E-4]:7.411961297717E-1,((((105[&rate=5.675480793144569E-4]:3.254092000895E-1,110[&rate=5.675480793144569E-4]:3.473270083086E-1)[&rate=5.675480793144569E-4]:4.202025255293E-1,(((113[&rate=5.675480793144569E-4]:4.952342806167E-1,(4[&rate=5.675480793144569E-4]:2.927509066801E-1,30[&rate=5.675480793144569E-4]:4.653536464061E-1)[&rate=5.675480793144569E-4]:1.449491273615E-1)[&rate=5.675480793144569E-4]:9.263893177289E-2,(9[&rate=5.675480793144569E-4]:2.356345768047E-1,117[&rate=5.675480793144569E-4]:2.465934809143E-1)[&rate=5.675480793144569E-4]:3.440194575028E-1)[&rate=5.675480793144569E-4]:8.241958734809E-2,(17[&rate=5.675480793144569E-4]:3.562042137555E-1,14[&rate=5.675480793144569E-4]:3.178480493718E-1)[&rate=5.675480793144569E-4]:3.524447503659E-1)[&rate=5.675480793144569E-4]:1.027161861548E-1)[&rate=5.675480793144569E-4]:1.009861904612E-1,(((148[&rate=5.675480793144569E-4]:2.820621895729E-1,143[&rate=5.675480793144569E-4]:2.793224635455E-1)[&rate=5.675480793144569E-4]:2.931867045217E-1,((104[&rate=5.675480793144569E-4]:3.399782472875E-1,((111[&rate=5.675480793144569E-4]:2.953904437352E-1,106[&rate=5.675480793144569E-4]:2.789520875709E-1)[&rate=5.675480793144569E-4]:1.260705691375E-2,139[&rate=5.675480793144569E-4]:4.833399664023E-1)[&rate=5.675480793144569E-4]:4.841910280286E-2)[&rate=5.675480793144569E-4]:1.073326503913E-1,116[&rate=5.675480793144569E-4]:3.87036925076E-1)[&rate=5.675480793144569E-4]:1.498558046349E-1)[&rate=5.675480793144569E-4]:1.678999482158E-1,(((13[&rate=5.675480793144569E-4]:5.308964098921E-1,19[&rate=5.675480793144569E-4]:5.692525742758E-1)[&rate=5.675480793144569E-4]:6.013626401864E-2,115[&rate=5.675480793144569E-4]:5.088408930889E-1)[&rate=5.675480793144569E-4]:1.025069417509E-1,(108[&rate=5.675480793144569E-4]:5.683453128016E-1,((107[&rate=5.675480793144569E-4]:3.051460872592E-1,109[&rate=5.675480793144569E-4]:3.243241694509E-1)[&rate=5.675480793144569E-4]:9.843618246253E-2,(112[&rate=5.675480793144569E-4]:3.43714180852E-1,114[&rate=5.675480793144569E-4]:2.615224000302E-1)[&rate=5.675480793144569E-4]:8.178589708875E-2)[&rate=5.675480793144569E-4]:1.675027691073E-1)[&rate=5.675480793144569E-4]:1.005367686136E-1)[&rate=5.675480793144569E-4]:9.344484308694E-2)[&rate=5.675480793144569E-4]:8.701071760512E-2)[&rate=5.675480793144569E-4]:3.382311427804E-1,(((102[&rate=5.675480793144569E-4]:6.689146380217E-2,(24[&rate=5.675480793144569E-4]:9.612338142369E-1,((28[&rate=5.675480793144569E-4]:5.545946793107E-1,21[&rate=5.675480793144569E-4]:5.299371450643E-1)[&rate=5.675480793144569E-4]:3.583660775641E-1,1[&rate=5.675480793144569E-4]:1.266593870119E-1)[&rate=5.675480793144569E-4]:5.375250941678E-2)[&rate=5.675480793144569E-4]:2.673014851816E-1)[&rate=5.675480793144569E-4]:3.935776670553E-3,(140[&rate=5.675480793144569E-4]:4.806619360914E-1,((20[&rate=5.675480793144569E-4]:4.186435145478E-1,(23[&rate=5.675480793144569E-4]:3.610628639441E-1,25[&rate=5.675480793144569E-4]:3.720217680537E-1)[&rate=5.675480793144569E-4]:6.579982868577E-2)[&rate=5.675480793144569E-4]:1.290589561439E-1,11[&rate=5.675480793144569E-4]:4.709901419245E-1)[&rate=5.675480793144569E-4]:2.88498763586E-2)[&rate=5.675480793144569E-4]:6.367406468471E-1)[&rate=5.675480793144569E-4]:3.350159479564E-2,(((141[&rate=5.675480793144569E-4]:2.02263586509E-1,145[&rate=5.675480793144569E-4]:2.050033125366E-1)[&rate=5.675480793144569E-4]:5.037444661882E-2,144[&rate=5.675480793144569E-4]:2.498983071004E-1)[&rate=5.675480793144569E-4]:3.014089640612E-1,142[&rate=5.675480793144569E-4]:5.567867232166E-1)[&rate=5.675480793144569E-4]:7.941174545176E-1)[&rate=5.675480793144569E-4]:3.392488112616E-2)[&rate=5.675480793144569E-4]:2.275101353644E-1)[&rate=5.675480793144569E-4]:8.522364191524E-1)[&rate=5.675480793144569E-4]:5.2466639212E-1)[&rate=5.675480793144569E-4]:1.248081069302E-1,(((94[&rate=5.675480793144569E-4]:3.415451152441E-1,100[&rate=5.675480793144569E-4]:3.415451152441E-1)[&rate=5.675480793144569E-4]:9.558322596337E-2,95[&rate=5.675480793144569E-4]:5.218277947595E-1)[&rate=5.675480793144569E-4]:2.794377077999E-1,((96[&rate=5.675480793144569E-4]:3.036071141753E-1,99[&rate=5.675480793144569E-4]:3.391262398582E-1)[&rate=5.675480793144569E-4]:1.577072418679E-1,98[&rate=5.675480793144569E-4]:4.749755582288E-1)[&rate=5.675480793144569E-4]:3.153609825818E-1)[&rate=5.675480793144569E-4]:2.269099186484E-1)[&rate=5.675480793144569E-4]:1.712010759691E-4,147[&rate=5.675480793144569E-4]:9.46379409169E-1)[&rate=5.675480793144569E-4]:1.07260016848E-1,38[&rate=5.675480793144569E-4]:9.279563659076E-1)[&rate=5.675480793144569E-4]:4.727836950905E-1)[&rate=5.675480793144569E-4]:1.708916397519E-1,((((((58[&rate=5.675480793144569E-4]:1.303550923467E-1,37[&rate=5.675480793144569E-4]:1.494807754068E-1)[&rate=5.675480793144569E-4]:1.324364446535E-1,(57[&rate=5.675480793144569E-4]:1.727872515555E-1,54[&rate=5.675480793144569E-4]:1.318036449982E-1)[&rate=5.675480793144569E-4]:7.361084282168E-2)[&rate=5.675480793144569E-4]:1.167205483864E-1,(56[&rate=5.675480793144569E-4]:2.781819807593E-1,55[&rate=5.675480793144569E-4]:2.781819807593E-1)[&rate=5.675480793144569E-4]:7.40077002556E-2)[&rate=5.675480793144569E-4]:5.130460817466E-2,59[&rate=5.675480793144569E-4]:4.116910105011E-1)[&rate=5.675480793144569E-4]:2.124955426261E-1,68[&rate=5.675480793144569E-4]:5.750062252583E-1)[&rate=5.675480793144569E-4]:5.632530885973E-1,(((((75[&rate=5.675480793144569E-4]:6.424106469523E-1,((74[&rate=5.675480793144569E-4]:5.739239043788E-1,76[&rate=5.675480793144569E-4]:5.739239043788E-1)[&rate=5.675480793144569E-4]:2.642311600883E-2,70[&rate=5.675480793144569E-4]:5.619908560042E-1)[&rate=5.675480793144569E-4]:4.206362656463E-2)[&rate=5.675480793144569E-4]:1.188792500525E-1,(((79[&rate=5.675480793144569E-4]:3.576066920795E-1,(82[&rate=5.675480793144569E-4]:3.270674214937E-1,(72[&rate=5.675480793144569E-4]:9.568313716853E-3,78[&rate=5.675480793144569E-4]:3.148612193617E-2)[&rate=5.675480793144569E-4]:2.873621214755E-1)[&rate=5.675480793144569E-4]:3.875844866785E-2)[&rate=5.675480793144569E-4]:1.436430648945E-1,((73[&rate=5.675480793144569E-4]:4.01593366658E-1,77[&rate=5.675480793144569E-4]:3.961139146033E-1)[&rate=5.675480793144569E-4]:6.595409681765E-2,(81[&rate=5.675480793144569E-4]:5.112354557319E-2,80[&rate=5.675480793144569E-4]:5.112354557319E-2)[&rate=5.675480793144569E-4]:3.671088494094E-1)[&rate=5.675480793144569E-4]:7.479818390917E-2)[&rate=5.675480793144569E-4]:4.24389344468E-2,71[&rate=5.675480793144569E-4]:5.162914311468E-1)[&rate=5.675480793144569E-4]:1.765053151731E-1)[&rate=5.675480793144569E-4]:5.873671014759E-1,(53[&rate=5.675480793144569E-4]:5.14859379852E-1,((137[&rate=5.675480793144569E-4]:2.428802727752E-1,134[&rate=5.675480793144569E-4]:1.71647396063E-1)[&rate=5.675480793144569E-4]:3.660661759387E-1,133[&rate=5.675480793144569E-4]:5.678505583029E-1)[&rate=5.675480793144569E-4]:7.290883185174E-1)[&rate=5.675480793144569E-4]:8.733456001647E-2)[&rate=5.675480793144569E-4]:1.230230365402E-1,((((5[&rate=5.675480793144569E-4]:2.501583205891E-1,12[&rate=5.675480793144569E-4]:2.885144849725E-1)[&rate=5.675480793144569E-4]:2.310307961401E-1,29[&rate=5.675480793144569E-4]:6.263945961812E-1)[&rate=5.675480793144569E-4]:1.351603869417E-1,103[&rate=5.675480793144569E-4]:5.286782707941E-1)[&rate=5.675480793144569E-4]:1.581096763899E0,52[&rate=5.675480793144569E-4]:4.454813001319E-1)[&rate=5.675480793144569E-4]:2.879323975881E-1)[&rate=5.675480793144569E-4]:4.656077373257E-1,125[&rate=5.675480793144569E-4]:9.804422000732E-1)[&rate=5.675480793144569E-4]:3.244837804491E-1)[&rate=5.675480793144569E-4]:3.787275781513E-1)[&rate=5.675480793144569E-4]:1.013915737152E-3,((33[&rate=5.675480793144569E-4]:2.794655104393E-2,32[&rate=5.675480793144569E-4]:2.246709898922E-2)[&rate=5.675480793144569E-4]:4.235170069474E-2,(((((123[&rate=5.675480793144569E-4]:2.177677684456E-1,122[&rate=5.675480793144569E-4]:2.177677684456E-1)[&rate=5.675480793144569E-4]:7.6300128295E-2,124[&rate=5.675480793144569E-4]:2.913356563034E-1)[&rate=5.675480793144569E-4]:4.041388356059E-1,67[&rate=5.675480793144569E-4]:1.969341820058E-1)[&rate=5.675480793144569E-4]:3.597142640936E-1,((66[&rate=5.675480793144569E-4]:5.925797600543E-2,120[&rate=5.675480793144569E-4]:1.996244277375E0)[&rate=5.675480793144569E-4]:1.708562452775E-1,((119[&rate=5.675480793144569E-4]:1.758662213469E0,126[&rate=5.675480793144569E-4]:9.729596908253E-1)[&rate=5.675480793144569E-4]:3.723310063748E-1,(135[&rate=5.675480793144569E-4]:6.474699891099E-1,(138[&rate=5.675480793144569E-4]:2.974490630109E-1,136[&rate=5.675480793144569E-4]:1.659422136957E-1)[&rate=5.675480793144569E-4]:5.50020926099E-1)[&rate=5.675480793144569E-4]:1.135578025255E0)[&rate=5.675480793144569E-4]:1.319977137678E-1)[&rate=5.675480793144569E-4]:3.265342248166E-1)[&rate=5.675480793144569E-4]:3.925333175122E-1,34[&rate=5.675480793144569E-4]:8.616806498163E-2)[&rate=5.675480793144569E-4]:5.685429214104E-4)[&rate=5.675480793144569E-4]:2.052986343856E-2);
tree STATE_76500000 [&joint=-20971.32708019056,lnP=-20971.32708019056] = [&R] (33[&rate=5.972756883471305E-4]:6.10654726035E-2,((((((125[&rate=5.972756883471305E-4]:8.361091014757E-1,((((137[&rate=5.972756883471305E-4]:6.992266250483E-1,133[&rate=5.972756883471305E-4]:6.581307346373E-1)[&rate=5.972756883471305E-4]:1.878017856042E-1,134[&rate=5.972756883471305E-4]:8.157955339403E-1)[&rate=5.972756883471305E-4]:6.043225935653E-1,(((75[&rate=5.972756883471305E-4]:6.384256762619E-1,(70[&rate=5.972756883471305E-4]:5.402346562395E-1,(76[&rate=5.972756883471305E-4]:5.293497895709E-1,74[&rate=5.972756883471305E-4]:5.293497895709E-1)[&rate=5.972756883471305E-4]:4.924103105209E-2)[&rate=5.972756883471305E-4]:5.983485563898E-2)[&rate=5.972756883471305E-4]:1.494057189276E-1,((77[&rate=5.972756883471305E-4]:5.383701332898E-1,(73[&rate=5.972756883471305E-4]:5.162537995251E-1,(((72[&rate=5.972756883471305E-4]:4.097300681319E-2,78[&rate=5.972756883471305E-4]:6.28908150325E-2)[&rate=5.972756883471305E-4]:2.380281484234E-1,79[&rate=5.972756883471305E-4]:3.009189634559E-1)[&rate=5.972756883471305E-4]:4.108688603893E-2,(71[&rate=5.972756883471305E-4]:2.754903349949E-1,82[&rate=5.972756883471305E-4]:3.11106773351E-1)[&rate=5.972756883471305E-4]:3.911825422593E-2)[&rate=5.972756883471305E-4]:1.331520596194E-1)[&rate=5.972756883471305E-4]:2.759578581948E-2)[&rate=5.972756883471305E-4]:4.267346591803E-2,(81[&rate=5.972756883471305E-4]:7.816124605392E-2,80[&rate=5.972756883471305E-4]:7.816124605392E-2)[&rate=5.972756883471305E-4]:4.590467367155E-1)[&rate=5.972756883471305E-4]:2.01308343927E-1)[&rate=5.972756883471305E-4]:6.243669007158E-1,53[&rate=5.972756883471305E-4]:6.657352372933E-1)[&rate=5.972756883471305E-4]:2.440379545268E-3)[&rate=5.972756883471305E-4]:6.276584990504E-2,((((5[&rate=5.972756883471305E-4]:1.852892099575E-1,12[&rate=5.972756883471305E-4]:2.236453743409E-1)[&rate=5.972756883471305E-4]:4.43716673936E-1,29[&rate=5.972756883471305E-4]:7.742113633454E-1)[&rate=5.972756883471305E-4]:2.137989606314E-1,103[&rate=5.972756883471305E-4]:7.55133611648E-1)[&rate=5.972756883471305E-4]:1.264592408319E0,52[&rate=5.972756883471305E-4]:3.554322854064E-1)[&rate=5.972756883471305E-4]:3.837059026486E-1)[&rate=5.972756883471305E-4]:3.155501483933E-1)[&rate=5.972756883471305E-4]:2.296777799385E-1,((57[&rate=5.972756883471305E-4]:2.970558054119E-1,((54[&rate=5.972756883471305E-4]:1.611336689475E-1,(59[&rate=5.972756883471305E-4]:1.231483130352E-1,37[&rate=5.972756883471305E-4]:1.613996791554E-1)[&rate=5.972756883471305E-4]:7.623672203253E-2)[&rate=5.972756883471305E-4]:9.325914633561E-3,((55[&rate=5.972756883471305E-4]:1.362555458045E-1,56[&rate=5.972756883471305E-4]:1.362555458045E-1)[&rate=5.972756883471305E-4]:3.145404945248E-2,58[&rate=5.972756883471305E-4]:1.950319996287E-1)[&rate=5.972756883471305E-4]:3.280463313266E-2)[&rate=5.972756883471305E-4]:8.561261527349E-2)[&rate=5.972756883471305E-4]:1.636510385765E-1,68[&rate=5.972756883471305E-4]:4.087942756823E-1)[&rate=5.972756883471305E-4]:4.903259390652E-1)[&rate=5.972756883471305E-4]:3.634429529857E-1,(66[&rate=5.972756883471305E-4]:1.964343711754E-1,(((122[&rate=5.972756883471305E-4]:1.818487139122E-1,(124[&rate=5.972756883471305E-4]:1.758113463978E-1,123[&rate=5.972756883471305E-4]:1.78543586835E-1)[&rate=5.972756883471305E-4]:3.305127077212E-3)[&rate=5.972756883471305E-4]:3.950595975816E-1,67[&rate=5.972756883471305E-4]:7.563576115307E-2)[&rate=5.972756883471305E-4]:1.198361037045E-1,(((119[&rate=5.972756883471305E-4]:1.01048313625E0,120[&rate=5.972756883471305E-4]:9.145927252915E-1)[&rate=5.972756883471305E-4]:1.393417788208E-2,(135[&rate=5.972756883471305E-4]:3.818726140763E-1,(138[&rate=5.972756883471305E-4]:1.580663583199E-1,136[&rate=5.972756883471305E-4]:2.655950900467E-2)[&rate=5.972756883471305E-4]:4.238062557565E-1)[&rate=5.972756883471305E-4]:2.945994945768E-1)[&rate=5.972756883471305E-4]:8.591758617739E-1,126[&rate=5.972756883471305E-4]:1.097890653263E0)[&rate=5.972756883471305E-4]:3.447554012799E-1)[&rate=5.972756883471305E-4]:9.625063179204E-4)[&rate=5.972756883471305E-4]:5.184081587855E-1)[&rate=5.972756883471305E-4]:2.709431613173E-2,((38[&rate=5.972756883471305E-4]:7.886745207106E-1,((((((((101[&rate=5.972756883471305E-4]:5.903669075854E-1,((((10[&rate=5.972756883471305E-4]:4.564642249614E-1,15[&rate=5.972756883471305E-4]:4.948203893449E-1)[&rate=5.972756883471305E-4]:1.955922052667E-1,(6[&rate=5.972756883471305E-4]:5.371996588042E-1,(18[&rate=5.972756883471305E-4]:4.12939760632E-1,3[&rate=5.972756883471305E-4]:2.978712674814E-1)[&rate=5.972756883471305E-4]:1.872735968022E-1)[&rate=5.972756883471305E-4]:9.841841525955E-2)[&rate=5.972756883471305E-4]:7.315527429366E-2,((88[&rate=5.972756883471305E-4]:1.065206266251E-1,89[&rate=5.972756883471305E-4]:1.202192567621E-1)[&rate=5.972756883471305E-4]:2.590363716369E-1,((92[&rate=5.972756883471305E-4]:3.292898859048E-2,(90[&rate=5.972756883471305E-4]:1.311768080721E-2,91[&rate=5.972756883471305E-4]:1.311768080721E-2)[&rate=5.972756883471305E-4]:1.981130778326E-2)[&rate=5.972756883471305E-4]:1.735973008439E-1,(((85[&rate=5.972756883471305E-4]:9.483122373102E-2,84[&rate=5.972756883471305E-4]:9.483122373102E-2)[&rate=5.972756883471305E-4]:4.443857426571E-2,((83[&rate=5.972756883471305E-4]:4.730804329086E-2,93[&rate=5.972756883471305E-4]:6.100667342787E-2)[&rate=5.972756883471305E-4]:6.916532210506E-2,86[&rate=5.972756883471305E-4]:1.164733653959E-1)[&rate=5.972756883471305E-4]:2.279643260081E-2)[&rate=5.972756883471305E-4]:5.093717127272E-2,87[&rate=5.972756883471305E-4]:1.902069692694E-1)[&rate=5.972756883471305E-4]:2.620690027959E-3)[&rate=5.972756883471305E-4]:1.727293389646E-1)[&rate=5.972756883471305E-4]:8.308875829721E-1)[&rate=5.972756883471305E-4]:7.670405665292E-1,(((144[&rate=5.972756883471305E-4]:8.100874071004E-2,(141[&rate=5.972756883471305E-4]:1.416751585194E-2,145[&rate=5.972756883471305E-4]:1.690724187952E-2)[&rate=5.972756883471305E-4]:6.958095088546E-2)[&rate=5.972756883471305E-4]:4.475346643777E-1,142[&rate=5.972756883471305E-4]:5.340228571427E-1)[&rate=5.972756883471305E-4]:8.843529927579E-1,(((((113[&rate=5.972756883471305E-4]:6.484732336256E-1,110[&rate=5.972756883471305E-4]:6.429937815709E-1)[&rate=5.972756883471305E-4]:1.378726983806E-2,105[&rate=5.972756883471305E-4]:6.348632431898E-1)[&rate=5.972756883471305E-4]:3.7058632355E-2,((((4[&rate=5.972756883471305E-4]:1.26975064702E-2,30[&rate=5.972756883471305E-4]:1.853002461962E-1)[&rate=5.972756883471305E-4]:3.727928124796E-1,117[&rate=5.972756883471305E-4]:4.457642915525E-1)[&rate=5.972756883471305E-4]:1.003134945173E-1,(17[&rate=5.972756883471305E-4]:1.164503938822E-1,14[&rate=5.972756883471305E-4]:7.809422949853E-2)[&rate=5.972756883471305E-4]:4.652438305437E-1)[&rate=5.972756883471305E-4]:5.459556339864E-2,9[&rate=5.972756883471305E-4]:5.897144453588E-1)[&rate=5.972756883471305E-4]:1.013855123778E-1)[&rate=5.972756883471305E-4]:3.648972259403E-1,((((13[&rate=5.972756883471305E-4]:6.344276366686E-1,19[&rate=5.972756883471305E-4]:6.727838010523E-1)[&rate=5.972756883471305E-4]:1.686829246345E-1,((107[&rate=5.972756883471305E-4]:5.35892729172E-1,108[&rate=5.972756883471305E-4]:5.331530031446E-1)[&rate=5.972756883471305E-4]:9.960894951096E-2,(109[&rate=5.972756883471305E-4]:4.732456665373E-1,(112[&rate=5.972756883471305E-4]:2.345040544098E-1,114[&rate=5.972756883471305E-4]:1.52312273588E-1)[&rate=5.972756883471305E-4]:2.414813381548E-1)[&rate=5.972756883471305E-4]:1.814340943374E-1)[&rate=5.972756883471305E-4]:1.456910744011E-1)[&rate=5.972756883471305E-4]:1.083219376153E-2,115[&rate=5.972756883471305E-4]:7.317509742428E-1)[&rate=5.972756883471305E-4]:7.825840164204E-2,(116[&rate=5.972756883471305E-4]:6.795006253372E-1,(((104[&rate=5.972756883471305E-4]:3.050874508479E-1,(111[&rate=5.972756883471305E-4]:3.099395838929E-1,106[&rate=5.972756883471305E-4]:2.935012277285E-1)[&rate=5.972756883471305E-4]:1.158622311938E-2)[&rate=5.972756883471305E-4]:3.80287222505E-2,139[&rate=5.972756883471305E-4]:5.348969950161E-1)[&rate=5.972756883471305E-4]:3.034444635709E-1,(148[&rate=5.972756883471305E-4]:3.147567580824E-1,143[&rate=5.972756883471305E-4]:3.12017032055E-1)[&rate=5.972756883471305E-4]:3.098860703678E-1)[&rate=5.972756883471305E-4]:9.321396127072E-2)[&rate=5.972756883471305E-4]:1.305087505476E-1)[&rate=5.972756883471305E-4]:1.720152050522E-1)[&rate=5.972756883471305E-4]:1.717843658781E-1,(((((28[&rate=5.972756883471305E-4]:7.313855140386E-1,21[&rate=5.972756883471305E-4]:7.067279797922E-1)[&rate=5.972756883471305E-4]:1.227712689198E-1,1[&rate=5.972756883471305E-4]:6.785541309545E-2)[&rate=5.972756883471305E-4]:2.825163471206E-1,24[&rate=5.972756883471305E-4]:1.131193678024E0)[&rate=5.972756883471305E-4]:1.473479637822E-1,102[&rate=5.972756883471305E-4]:1.168978061901E-1)[&rate=5.972756883471305E-4]:5.053777315588E-3,((23[&rate=5.972756883471305E-4]:6.533248541537E-1,(20[&rate=5.972756883471305E-4]:3.926266672806E-1,25[&rate=5.972756883471305E-4]:4.118047494723E-1)[&rate=5.972756883471305E-4]:2.52479008791E-1)[&rate=5.972756883471305E-4]:1.93456021949E-1,(11[&rate=5.972756883471305E-4]:6.035592411054E-1,140[&rate=5.972756883471305E-4]:5.843811589136E-1)[&rate=5.972756883471305E-4]:1.582901281481E-1)[&rate=5.972756883471305E-4]:4.258556389097E-1)[&rate=5.972756883471305E-4]:4.007654139181E-2)[&rate=5.972756883471305E-4]:9.772382537277E-3)[&rate=5.972756883471305E-4]:2.546983389587E-1)[&rate=5.972756883471305E-4]:1.693475132468E-1)[&rate=5.972756883471305E-4]:1.43304506498E-1,(2[&rate=5.972756883471305E-4]:8.601613169241E-1,(((7[&rate=5.972756883471305E-4]:1.725780616827E-1,8[&rate=5.972756883471305E-4]:1.725780616827E-1)[&rate=5.972756883471305E-4]:3.117537005482E-1,26[&rate=5.972756883471305E-4]:5.911810772994E-1)[&rate=5.972756883471305E-4]:1.145726015177E-1,((22[&rate=5.972756883471305E-4]:3.274263966274E-1,27[&rate=5.972756883471305E-4]:3.438647527918E-1)[&rate=5.972756883471305E-4]:3.199162867534E-1,31[&rate=5.972756883471305E-4]:7.021372039289E-1)[&rate=5.972756883471305E-4]:4.745209132665E-2)[&rate=5.972756883471305E-4]:3.379692819427E-1)[&rate=5.972756883471305E-4]:8.570717409949E-1)[&rate=5.972756883471305E-4]:6.092542994996E-1,(96[&rate=5.972756883471305E-4]:3.91033159526E-1,99[&rate=5.972756883471305E-4]:4.265522852089E-1)[&rate=5.972756883471305E-4]:9.348249342389E-2)[&rate=5.972756883471305E-4]:7.081112144438E-4,98[&rate=5.972756883471305E-4]:4.9888496635E-1)[&rate=5.972756883471305E-4]:4.299222074936E-2,((100[&rate=5.972756883471305E-4]:2.257475516822E-1,95[&rate=5.972756883471305E-4]:3.104470052343E-1)[&rate=5.972756883471305E-4]:1.198246799331E-1,94[&rate=5.972756883471305E-4]:3.455722316154E-1)[&rate=5.972756883471305E-4]:1.225344636807E-1)[&rate=5.972756883471305E-4]:8.892065541307E-2,97[&rate=5.972756883471305E-4]:4.313442905999E-1)[&rate=5.972756883471305E-4]:5.023133618682E-2,(40[&rate=5.972756883471305E-4]:5.160898596867E-1,147[&rate=5.972756883471305E-4]:5.734669088671E-1)[&rate=5.972756883471305E-4]:3.65240184662E-2)[&rate=5.972756883471305E-4]:2.196732864459E-2,(39[&rate=5.972756883471305E-4]:5.700694001446E-1,(146[&rate=5.972756883471305E-4]:6.422052185902E-1,16[&rate=5.972756883471305E-4]:2.607479565473E0)[&rate=5.972756883471305E-4]:4.808276078934E-2)[&rate=5.972756883471305E-4]:4.511806652899E-3)[&rate=5.972756883471305E-4]:2.823993248422E-1)[&rate=5.972756883471305E-4]:4.815279429121E-1,((121[&rate=5.972756883471305E-4]:2.205846256507E0,127[&rate=5.972756883471305E-4]:2.646942146918E0)[&rate=5.972756883471305E-4]:5.41744733041E-1,((((128[&rate=5.972756883471305E-4]:1.217684756215E0,((64[&rate=5.972756883471305E-4]:2.593758973706E-1,((62[&rate=5.972756883471305E-4]:2.585777623826E-1,65[&rate=5.972756883471305E-4]:6.679694046484E-2)[&rate=5.972756883471305E-4]:2.938589463802E-2,60[&rate=5.972756883471305E-4]:9.618283510286E-2)[&rate=5.972756883471305E-4]:1.250813076109E-2)[&rate=5.972756883471305E-4]:3.412517876899E-1,(61[&rate=5.972756883471305E-4]:5.517300809809E-2,63[&rate=5.972756883471305E-4]:1.407711768704E-2)[&rate=5.972756883471305E-4]:5.865505673735E-1)[&rate=5.972756883471305E-4]:7.156872081404E-1)[&rate=5.972756883471305E-4]:1.67774713272E-1,((((130[&rate=5.972756883471305E-4]:1.818486074161E-1,131[&rate=5.972756883471305E-4]:1.845883334435E-1)[&rate=5.972756883471305E-4]:7.060442287425E-2,(132[&rate=5.972756883471305E-4]:2.187664913716E-1,129[&rate=5.972756883471305E-4]:2.160267653442E-1)[&rate=5.972756883471305E-4]:3.642626494617E-2)[&rate=5.972756883471305E-4]:4.895408987683E-1,69[&rate=5.972756883471305E-4]:8.899391345383E-1)[&rate=5.972756883471305E-4]:2.199937405899E-2,118[&rate=5.972756883471305E-4]:9.009796044876E-1)[&rate=5.972756883471305E-4]:6.242058923964E-1)[&rate=5.972756883471305E-4]:2.983193025194E-1,(45[&rate=5.972756883471305E-4]:7.746208029699E-1,(((49[&rate=5.972756883471305E-4]:5.522063272059E-1,50[&rate=5.972756883471305E-4]:5.522063272059E-1)[&rate=5.972756883471305E-4]:6.503538427063E-2,51[&rate=5.972756883471305E-4]:6.227061923508E-1)[&rate=5.972756883471305E-4]:5.801558249843E-2,(((41[&rate=5.972756883471305E-4]:2.649167051858E-1,(48[&rate=5.972756883471305E-4]:2.060904350739E-1,42[&rate=5.972756883471305E-4]:1.678390689536E-1)[&rate=5.972756883471305E-4]:1.025421171064E-1)[&rate=5.972756883471305E-4]:1.710268703562E-1,(43[&rate=5.972756883471305E-4]:3.941116305018E-1,46[&rate=5.972756883471305E-4]:3.941116305018E-1)[&rate=5.972756883471305E-4]:9.647675378321E-2)[&rate=5.972756883471305E-4]:1.71778122647E-1,(44[&rate=5.972756883471305E-4]:4.660855963502E-1,47[&rate=5.972756883471305E-4]:4.715500772245E-1)[&rate=5.972756883471305E-4]:1.908164297076E-1)[&rate=5.972756883471305E-4]:4.567767228866E-2)[&rate=5.972756883471305E-4]:7.477334506062E-2)[&rate=5.972756883471305E-4]:1.357617567448E-1)[&rate=5.972756883471305E-4]:1.068415343445E-1,(35[&rate=5.972756883471305E-4]:2.187497481133E-1,36[&rate=5.972756883471305E-4]:2.653250905791E-1)[&rate=5.972756883471305E-4]:4.31034349495E-2)[&rate=5.972756883471305E-4]:3.597104092251E-1)[&rate=5.972756883471305E-4]:4.627342481937E-2)[&rate=5.972756883471305E-4]:7.409982898539E-2)[&rate=5.972756883471305E-4]:1.392648577508E-1,34[&rate=5.972756883471305E-4]:1.818800521333E-2)[&rate=5.972756883471305E-4]:1.175281637961E-2,32[&rate=5.972756883471305E-4]:8.023013373862E-3)[&rate=5.972756883471305E-4]:4.756300717492E-2);
tree STATE_76590000 [&joint=-20950.00633738179,lnP=-20950.00633738179] = [&R] ((32[&rate=6.123121562039476E-4]:2.515431843767E-3,((((125[&rate=6.123121562039476E-4]:1.001568164619E0,(((((5[&rate=6.123121562039476E-4]:2.531063220819E-1,12[&rate=6.123121562039476E-4]:2.914624864654E-1)[&rate=6.123121562039476E-4]:1.878382145926E-1,29[&rate=6.123121562039476E-4]:5.861500161265E-1)[&rate=6.123121562039476E-4]:2.95164410399E-1,103[&rate=6.123121562039476E-4]:6.484377141968E-1)[&rate=6.123121562039476E-4]:1.547992129395E0,52[&rate=6.123121562039476E-4]:5.321361090307E-1)[&rate=6.123121562039476E-4]:1.962474790398E-1,((((137[&rate=6.123121562039476E-4]:3.192089850702E-1,133[&rate=6.123121562039476E-4]:2.781130946591E-1)[&rate=6.123121562039476E-4]:1.151634812569E-1,134[&rate=6.123121562039476E-4]:3.631395896149E-1)[&rate=6.123121562039476E-4]:9.513320355914E-1,53[&rate=6.123121562039476E-4]:5.625291145392E-1)[&rate=6.123121562039476E-4]:1.217912984742E-1,((75[&rate=6.123121562039476E-4]:6.105665229003E-1,(74[&rate=6.123121562039476E-4]:3.810851229188E-1,(70[&rate=6.123121562039476E-4]:3.309124752446E-1,76[&rate=6.123121562039476E-4]:3.692686396281E-1)[&rate=6.123121562039476E-4]:1.18164832907E-2)[&rate=6.123121562039476E-4]:2.294813999815E-1)[&rate=6.123121562039476E-4]:1.091291677606E-1,((((81[&rate=6.123121562039476E-4]:3.130135537159E-2,80[&rate=6.123121562039476E-4]:3.130135537159E-2)[&rate=6.123121562039476E-4]:2.545204895387E-1,77[&rate=6.123121562039476E-4]:3.296574613487E-1)[&rate=6.123121562039476E-4]:7.053530878318E-2,73[&rate=6.123121562039476E-4]:4.056722221866E-1)[&rate=6.123121562039476E-4]:5.452582846711E-2,(((79[&rate=6.123121562039476E-4]:1.672712028291E-1,(78[&rate=6.123121562039476E-4]:4.840405978793E-2,72[&rate=6.123121562039476E-4]:2.648625156862E-2)[&rate=6.123121562039476E-4]:1.188671430412E-1)[&rate=6.123121562039476E-4]:1.28136573886E-1,71[&rate=6.123121562039476E-4]:2.680105164411E-1)[&rate=6.123121562039476E-4]:5.55684841914E-2,82[&rate=6.123121562039476E-4]:3.591954389886E-1)[&rate=6.123121562039476E-4]:6.812589933644E-2)[&rate=6.123121562039476E-4]:2.594976400072E-1)[&rate=6.123121562039476E-4]:7.110877809646E-1)[&rate=6.123121562039476E-4]:3.586645374574E-2)[&rate=6.123121562039476E-4]:4.917638115211E-1)[&rate=6.123121562039476E-4]:1.658517005202E-1,((59[&rate=6.123121562039476E-4]:4.062238016011E-1,(((58[&rate=6.123121562039476E-4]:2.466076246E-1,(57[&rate=6.123121562039476E-4]:2.157932915543E-1,54[&rate=6.123121562039476E-4]:1.74809684997E-1)[&rate=6.123121562039476E-4]:1.442089042275E-2)[&rate=6.123121562039476E-4]:9.918898899144E-2,37[&rate=6.123121562039476E-4]:3.649222966516E-1)[&rate=6.123121562039476E-4]:3.876560348545E-2,(55[&rate=6.123121562039476E-4]:2.383663196271E-1,56[&rate=6.123121562039476E-4]:2.383663196271E-1)[&rate=6.123121562039476E-4]:1.188734930781E-1)[&rate=6.123121562039476E-4]:4.078726758427E-2)[&rate=6.123121562039476E-4]:3.424192111799E-1,68[&rate=6.123121562039476E-4]:6.99462684912E-1)[&rate=6.123121562039476E-4]:3.012905135605E-1)[&rate=6.123121562039476E-4]:2.22654203592E-1,((66[&rate=6.123121562039476E-4]:3.169044738564E-1,((126[&rate=6.123121562039476E-4]:8.412448334326E-1,((135[&rate=6.123121562039476E-4]:4.145153019304E-1,(138[&rate=6.123121562039476E-4]:1.908772989455E-1,136[&rate=6.123121562039476E-4]:5.937044963028E-2)[&rate=6.123121562039476E-4]:4.23638002985E-1)[&rate=6.123121562039476E-4]:3.141917455293E-1,(119[&rate=6.123121562039476E-4]:1.061704060125E0,120[&rate=6.123121562039476E-4]:9.658136491665E-1)[&rate=6.123121562039476E-4]:1.494819281368E-2)[&rate=6.123121562039476E-4]:5.502951031373E-1)[&rate=6.123121562039476E-4]:6.972124647072E-1,(((122[&rate=6.123121562039476E-4]:2.783549299694E-1,123[&rate=6.123121562039476E-4]:2.783549299694E-1)[&rate=6.123121562039476E-4]:1.533543506879E-1,124[&rate=6.123121562039476E-4]:4.289770402202E-1)[&rate=6.123121562039476E-4]:3.004497039578E-1,67[&rate=6.123121562039476E-4]:2.308864342745E-1)[&rate=6.123121562039476E-4]:6.039667418034E-2)[&rate=6.123121562039476E-4]:2.562136540162E-2)[&rate=6.123121562039476E-4]:2.613758093139E-1,((38[&rate=6.123121562039476E-4]:6.417611694235E-1,((((((97[&rate=6.123121562039476E-4]:2.385027804826E-1,((31[&rate=6.123121562039476E-4]:1.175870361136E0,(((7[&rate=6.123121562039476E-4]:2.619054562583E-1,8[&rate=6.123121562039476E-4]:2.619054562583E-1)[&rate=6.123121562039476E-4]:2.377795991467E-1,26[&rate=6.123121562039476E-4]:6.065343704735E-1)[&rate=6.123121562039476E-4]:4.987509020438E-1,(22[&rate=6.123121562039476E-4]:7.459484392711E-1,27[&rate=6.123121562039476E-4]:7.623867954354E-1)[&rate=6.123121562039476E-4]:3.483779291365E-1)[&rate=6.123121562039476E-4]:2.674947218077E-2)[&rate=6.123121562039476E-4]:2.604730116908E-1,2[&rate=6.123121562039476E-4]:1.208946112553E0)[&rate=6.123121562039476E-4]:1.057320722125E0)[&rate=6.123121562039476E-4]:1.25966879724E-1,(101[&rate=6.123121562039476E-4]:7.268461843818E-1,(((18[&rate=6.123121562039476E-4]:5.507356647426E-1,(6[&rate=6.123121562039476E-4]:4.409589808492E-1,(10[&rate=6.123121562039476E-4]:3.183073301935E-1,15[&rate=6.123121562039476E-4]:3.566634945769E-1)[&rate=6.123121562039476E-4]:1.390900068201E-1)[&rate=6.123121562039476E-4]:4.676298526327E-2)[&rate=6.123121562039476E-4]:1.268052531791E-1,((((87[&rate=6.123121562039476E-4]:7.700904859744E-2,(92[&rate=6.123121562039476E-4]:2.913458409383E-2,(90[&rate=6.123121562039476E-4]:1.033419098133E-2,91[&rate=6.123121562039476E-4]:1.033419098133E-2)[&rate=6.123121562039476E-4]:1.880039311249E-2)[&rate=6.123121562039476E-4]:6.157309464063E-2)[&rate=6.123121562039476E-4]:5.310825932746E-2,(84[&rate=6.123121562039476E-4]:1.008004740482E-1,((83[&rate=6.123121562039476E-4]:4.13558099784E-2,86[&rate=6.123121562039476E-4]:4.13558099784E-2)[&rate=6.123121562039476E-4]:5.495538424482E-2,(85[&rate=6.123121562039476E-4]:1.807278804812E-2,93[&rate=6.123121562039476E-4]:3.177141818514E-2)[&rate=6.123121562039476E-4]:7.82384061751E-2)[&rate=6.123121562039476E-4]:4.489279824986E-3)[&rate=6.123121562039476E-4]:2.931683387669E-2)[&rate=6.123121562039476E-4]:1.151101574135E-1,(88[&rate=6.123121562039476E-4]:1.947752752372E-2,89[&rate=6.123121562039476E-4]:3.317615766073E-2)[&rate=6.123121562039476E-4]:2.257499378147E-1)[&rate=6.123121562039476E-4]:7.162345761843E-1,3[&rate=6.123121562039476E-4]:4.217360141256E-1)[&rate=6.123121562039476E-4]:1.407364106455E-1)[&rate=6.123121562039476E-4]:7.852671925941E-1,((102[&rate=6.123121562039476E-4]:1.542226108318E-3,((((20[&rate=6.123121562039476E-4]:3.413900953311E-1,25[&rate=6.123121562039476E-4]:3.605681775228E-1)[&rate=6.123121562039476E-4]:1.31219578735E-1,23[&rate=6.123121562039476E-4]:4.808288521482E-1)[&rate=6.123121562039476E-4]:1.672228774617E-1,(140[&rate=6.123121562039476E-4]:3.443461711989E-1,11[&rate=6.123121562039476E-4]:3.635242533906E-1)[&rate=6.123121562039476E-4]:1.995959693701E-1)[&rate=6.123121562039476E-4]:4.996904954158E-1,(24[&rate=6.123121562039476E-4]:1.086977516871E0,((21[&rate=6.123121562039476E-4]:5.247772106771E-1,28[&rate=6.123121562039476E-4]:5.494347449235E-1)[&rate=6.123121562039476E-4]:2.640215589706E-1,1[&rate=6.123121562039476E-4]:2.715493403113E-2)[&rate=6.123121562039476E-4]:2.790006650312E-1)[&rate=6.123121562039476E-4]:7.172361226482E-2)[&rate=6.123121562039476E-4]:4.484932589288E-3)[&rate=6.123121562039476E-4]:1.274168468123E-1,((((110[&rate=6.123121562039476E-4]:6.322833557429E-1,(117[&rate=6.123121562039476E-4]:3.479387381665E-1,105[&rate=6.123121562039476E-4]:3.178017518651E-1)[&rate=6.123121562039476E-4]:2.925637956587E-1)[&rate=6.123121562039476E-4]:6.278134867392E-2,(((113[&rate=6.123121562039476E-4]:4.887294329072E-1,9[&rate=6.123121562039476E-4]:4.805102548251E-1)[&rate=6.123121562039476E-4]:1.622899321278E-1,(17[&rate=6.123121562039476E-4]:5.106749844378E-1,14[&rate=6.123121562039476E-4]:4.723188200542E-1)[&rate=6.123121562039476E-4]:1.787005449808E-1)[&rate=6.123121562039476E-4]:1.404807645519E-2,(4[&rate=6.123121562039476E-4]:1.668200822226E-1,30[&rate=6.123121562039476E-4]:3.394228219486E-1)[&rate=6.123121562039476E-4]:4.407131126924E-1)[&rate=6.123121562039476E-4]:3.547671498134E-2)[&rate=6.123121562039476E-4]:4.428769185387E-1,(((((139[&rate=6.123121562039476E-4]:4.026726290961E-1,(111[&rate=6.123121562039476E-4]:6.599027095027E-2,106[&rate=6.123121562039476E-4]:4.95519147859E-2)[&rate=6.123121562039476E-4]:1.613398923925E-1)[&rate=6.123121562039476E-4]:4.11701754148E-1,104[&rate=6.123121562039476E-4]:6.225935613264E-1)[&rate=6.123121562039476E-4]:1.022423295508E-1,(148[&rate=6.123121562039476E-4]:2.024112368743E-1,143[&rate=6.123121562039476E-4]:1.99671510847E-1)[&rate=6.123121562039476E-4]:5.005068457838E-1)[&rate=6.123121562039476E-4]:5.868560438533E-2,116[&rate=6.123121562039476E-4]:7.232475226597E-1)[&rate=6.123121562039476E-4]:1.766141492487E-1,((((112[&rate=6.123121562039476E-4]:3.251683265053E-1,114[&rate=6.123121562039476E-4]:2.429765456834E-1)[&rate=6.123121562039476E-4]:3.224030288645E-1,(109[&rate=6.123121562039476E-4]:6.401993727723E-1,107[&rate=6.123121562039476E-4]:6.210212905805E-1)[&rate=6.123121562039476E-4]:4.632256570176E-3)[&rate=6.123121562039476E-4]:8.733843119139E-2,108[&rate=6.123121562039476E-4]:7.102522523147E-1)[&rate=6.123121562039476E-4]:1.046479529783E-1,((13[&rate=6.123121562039476E-4]:3.993287815658E-1,19[&rate=6.123121562039476E-4]:4.376849459495E-1)[&rate=6.123121562039476E-4]:2.486661692357E-1,115[&rate=6.123121562039476E-4]:5.658031699797E-1)[&rate=6.123121562039476E-4]:1.915627887379E-1)[&rate=6.123121562039476E-4]:1.424957131909E-1)[&rate=6.123121562039476E-4]:1.613676222799E-1)[&rate=6.123121562039476E-4]:3.981731114032E-2,((141[&rate=6.123121562039476E-4]:5.225008922797E-1,(144[&rate=6.123121562039476E-4]:4.156464612884E-1,145[&rate=6.123121562039476E-4]:4.211259133433E-1)[&rate=6.123121562039476E-4]:1.04114704964E-1)[&rate=6.123121562039476E-4]:4.70480696798E-1,142[&rate=6.123121562039476E-4]:9.957213151053E-1)[&rate=6.123121562039476E-4]:3.601198107714E-1)[&rate=6.123121562039476E-4]:1.96932895097E-2)[&rate=6.123121562039476E-4]:2.215202704719E-1)[&rate=6.123121562039476E-4]:3.818462930442E-1)[&rate=6.123121562039476E-4]:6.818258861847E-1)[&rate=6.123121562039476E-4]:2.769374621624E-2,146[&rate=6.123121562039476E-4]:5.834202370239E-1)[&rate=6.123121562039476E-4]:2.859007955242E-2,(((100[&rate=6.123121562039476E-4]:2.39974955477E-1,94[&rate=6.123121562039476E-4]:2.39974955477E-1)[&rate=6.123121562039476E-4]:1.756139726911E-1,95[&rate=6.123121562039476E-4]:5.002883817201E-1)[&rate=6.123121562039476E-4]:7.281122587589E-2,(98[&rate=6.123121562039476E-4]:5.594552305844E-1,(96[&rate=6.123121562039476E-4]:4.232404073332E-1,99[&rate=6.123121562039476E-4]:4.587595330161E-1)[&rate=6.123121562039476E-4]:1.225536210656E-1)[&rate=6.123121562039476E-4]:2.715415262831E-3)[&rate=6.123121562039476E-4]:5.803639204045E-2)[&rate=6.123121562039476E-4]:1.192545313868E-2,(147[&rate=6.123121562039476E-4]:5.502859922446E-1,(16[&rate=6.123121562039476E-4]:2.572352829157E0,40[&rate=6.123121562039476E-4]:4.868599030399E-1)[&rate=6.123121562039476E-4]:6.049040024322E-3)[&rate=6.123121562039476E-4]:1.080824741589E-2)[&rate=6.123121562039476E-4]:2.699238575343E-2,39[&rate=6.123121562039476E-4]:5.307095762336E-1)[&rate=6.123121562039476E-4]:1.79357604119E-1)[&rate=6.123121562039476E-4]:5.04014674095E-1,(((44[&rate=6.123121562039476E-4]:6.462578683684E-1,(((49[&rate=6.123121562039476E-4]:4.912671849825E-1,50[&rate=6.123121562039476E-4]:4.912671849825E-1)[&rate=6.123121562039476E-4]:6.273902845476E-2,51[&rate=6.123121562039476E-4]:5.594706943115E-1)[&rate=6.123121562039476E-4]:3.245880545172E-2,((43[&rate=6.123121562039476E-4]:5.247903562736E-1,(48[&rate=6.123121562039476E-4]:3.789869941632E-1,(41[&rate=6.123121562039476E-4]:3.086169109732E-1,42[&rate=6.123121562039476E-4]:3.140813918474E-1)[&rate=6.123121562039476E-4]:2.665423619555E-2)[&rate=6.123121562039476E-4]:1.348744003618E-1)[&rate=6.123121562039476E-4]:5.733733194713E-3,46[&rate=6.123121562039476E-4]:5.305240894683E-1)[&rate=6.123121562039476E-4]:8.872781466642E-2)[&rate=6.123121562039476E-4]:3.247044510796E-2)[&rate=6.123121562039476E-4]:1.230086711016E-1,(47[&rate=6.123121562039476E-4]:7.663964588011E-1,45[&rate=6.123121562039476E-4]:7.581997374897E-1)[&rate=6.123121562039476E-4]:8.334561543149E-3)[&rate=6.123121562039476E-4]:1.889257588107E-1,((35[&rate=6.123121562039476E-4]:2.842466800969E-2,((121[&rate=6.123121562039476E-4]:1.834233327599E0,127[&rate=6.123121562039476E-4]:2.27532921801E0)[&rate=6.123121562039476E-4]:9.861651639167E-2,(((62[&rate=6.123121562039476E-4]:3.614126163358E-1,((60[&rate=6.123121562039476E-4]:1.509107551897E-1,65[&rate=6.123121562039476E-4]:1.509107551897E-1)[&rate=6.123121562039476E-4]:6.88183350757E-3,64[&rate=6.123121562039476E-4]:3.08477520204E-1)[&rate=6.123121562039476E-4]:1.183920572082E-2)[&rate=6.123121562039476E-4]:3.587267537423E-1,(61[&rate=6.123121562039476E-4]:1.144284700276E-1,63[&rate=6.123121562039476E-4]:7.333257961653E-2)[&rate=6.123121562039476E-4]:6.057109000506E-1)[&rate=6.123121562039476E-4]:7.277257829319E-1,(((69[&rate=6.123121562039476E-4]:5.886731126009E-1,118[&rate=6.123121562039476E-4]:5.777142084912E-1)[&rate=6.123121562039476E-4]:1.744811613989E-2,((129[&rate=6.123121562039476E-4]:5.619047082831E-2,132[&rate=6.123121562039476E-4]:5.893019685567E-2)[&rate=6.123121562039476E-4]:1.747869500991E-1,(131[&rate=6.123121562039476E-4]:1.226056153025E-1,130[&rate=6.123121562039476E-4]:1.198658892752E-1)[&rate=6.123121562039476E-4]:1.111115316522E-1)[&rate=6.123121562039476E-4]:2.271986023337E-1)[&rate=6.123121562039476E-4]:7.68379643489E-1,128[&rate=6.123121562039476E-4]:1.223815940723E0)[&rate=6.123121562039476E-4]:8.432318488998E-2)[&rate=6.123121562039476E-4]:2.74504444052E-2)[&rate=6.123121562039476E-4]:2.216022212794E-1)[&rate=6.123121562039476E-4]:5.60976382825E-2,36[&rate=6.123121562039476E-4]:1.310976487579E-1)[&rate=6.123121562039476E-4]:1.15566840555E-1)[&rate=6.123121562039476E-4]:3.433212501558E-1)[&rate=6.123121562039476E-4]:3.48698861673E-2)[&rate=6.123121562039476E-4]:9.740648112188E-2)[&rate=6.123121562039476E-4]:2.093651950706E-1,34[&rate=6.123121562039476E-4]:2.203826073275E-2)[&rate=6.123121562039476E-4]:2.394979330105E-3)[&rate=6.123121562039476E-4]:6.959518052337E-2,33[&rate=6.123121562039476E-4]:7.759006442185E-2);
tree STATE_76680000 [&joint=-20991.013900619746,lnP=-20991.013900619746] = [&R] ((((((121[&rate=5.724169351673697E-4]:2.13309698586E0,35[&rate=5.724169351673697E-4]:7.069588599867E-3)[&rate=5.724169351673697E-4]:1.614199310699E-2,36[&rate=5.724169351673697E-4]:6.978692417261E-2)[&rate=5.724169351673697E-4]:1.070060004731E-2,(127[&rate=5.724169351673697E-4]:2.572814041907E0,((((((62[&rate=5.724169351673697E-4]:3.630807563381E-1,65[&rate=5.724169351673697E-4]:1.712999344204E-1)[&rate=5.724169351673697E-4]:1.322018240876E-1,(64[&rate=5.724169351673697E-4]:2.249978747074E-1,60[&rate=5.724169351673697E-4]:7.431294320074E-2)[&rate=5.724169351673697E-4]:2.291888153073E-1)[&rate=5.724169351673697E-4]:2.013516605525E-1,(61[&rate=5.724169351673697E-4]:1.61073983025E-1,63[&rate=5.724169351673697E-4]:1.199780926139E-1)[&rate=5.724169351673697E-4]:5.355602579533E-1)[&rate=5.724169351673697E-4]:6.975278779089E-1,128[&rate=5.724169351673697E-4]:1.25443609149E0)[&rate=5.724169351673697E-4]:1.52812568917E-1,(118[&rate=5.724169351673697E-4]:6.638028440562E-1,(69[&rate=5.724169351673697E-4]:6.729895573133E-1,((132[&rate=5.724169351673697E-4]:9.870638298374E-2,129[&rate=5.724169351673697E-4]:9.596665695638E-2)[&rate=5.724169351673697E-4]:1.598974666326E-2,(131[&rate=5.724169351673697E-4]:5.59629267103E-2,130[&rate=5.724169351673697E-4]:5.322320068295E-2)[&rate=5.724169351673697E-4]:5.87332029367E-2)[&rate=5.724169351673697E-4]:4.130879482141E-1)[&rate=5.724169351673697E-4]:1.772190852568E-3)[&rate=5.724169351673697E-4]:8.83171843748E-1)[&rate=5.724169351673697E-4]:6.086046972284E-2,((((49[&rate=5.724169351673697E-4]:3.477406028266E-1,50[&rate=5.724169351673697E-4]:3.477406028266E-1)[&rate=5.724169351673697E-4]:5.090376272028E-2,((44[&rate=5.724169351673697E-4]:2.956352337997E-1,47[&rate=5.724169351673697E-4]:3.01099714674E-1)[&rate=5.724169351673697E-4]:5.698522150338E-2,51[&rate=5.724169351673697E-4]:3.307625318059E-1)[&rate=5.724169351673697E-4]:7.334631461526E-2)[&rate=5.724169351673697E-4]:6.13156702118E-2,(46[&rate=5.724169351673697E-4]:3.597333303116E-1,(((42[&rate=5.724169351673697E-4]:1.46520569272E-1,48[&rate=5.724169351673697E-4]:1.847719353922E-1)[&rate=5.724169351673697E-4]:2.549966942066E-2,41[&rate=5.724169351673697E-4]:1.665557578184E-1)[&rate=5.724169351673697E-4]:1.104995133493E-1,43[&rate=5.724169351673697E-4]:3.317000799107E-1)[&rate=5.724169351673697E-4]:2.803325040097E-2)[&rate=5.724169351673697E-4]:1.330135906928E-1)[&rate=5.724169351673697E-4]:2.171188521047E-2,45[&rate=5.724169351673697E-4]:5.062620849035E-1)[&rate=5.724169351673697E-4]:1.884508329349E-1)[&rate=5.724169351673697E-4]:6.634874739363E-2)[&rate=5.724169351673697E-4]:2.822142751848E-2)[&rate=5.724169351673697E-4]:6.852560607239E-1,(38[&rate=5.724169351673697E-4]:1.052570627879E0,(((97[&rate=5.724169351673697E-4]:4.671799879474E-1,147[&rate=5.724169351673697E-4]:5.955952884939E-1)[&rate=5.724169351673697E-4]:2.015242208974E-1,((((2[&rate=5.724169351673697E-4]:7.366864992647E-1,((31[&rate=5.724169351673697E-4]:6.968873742703E-1,((7[&rate=5.724169351673697E-4]:1.96630195789E-1,8[&rate=5.724169351673697E-4]:1.96630195789E-1)[&rate=5.724169351673697E-4]:2.693385038367E-1,26[&rate=5.724169351673697E-4]:5.728180146943E-1)[&rate=5.724169351673697E-4]:8.023374313759E-2)[&rate=5.724169351673697E-4]:1.534319898874E-1,(22[&rate=5.724169351673697E-4]:2.711659479576E-1,27[&rate=5.724169351673697E-4]:2.876043041219E-1)[&rate=5.724169351673697E-4]:5.243588956521E-1)[&rate=5.724169351673697E-4]:1.137643953811E-1)[&rate=5.724169351673697E-4]:1.802077763229E0,40[&rate=5.724169351673697E-4]:5.82038459664E-1)[&rate=5.724169351673697E-4]:1.992292039376E-2,(101[&rate=5.724169351673697E-4]:9.985358685251E-1,(((((((9[&rate=5.724169351673697E-4]:5.462577176863E-1,(4[&rate=5.724169351673697E-4]:1.439474154915E-1,30[&rate=5.724169351673697E-4]:3.165501552175E-1)[&rate=5.724169351673697E-4]:3.529952337016E-1)[&rate=5.724169351673697E-4]:3.834846485721E-2,113[&rate=5.724169351673697E-4]:5.928253606255E-1)[&rate=5.724169351673697E-4]:1.492853446576E-1,(105[&rate=5.724169351673697E-4]:4.307314040162E-1,(117[&rate=5.724169351673697E-4]:4.002318439417E-1,110[&rate=5.724169351673697E-4]:3.920126658594E-1)[&rate=5.724169351673697E-4]:6.063654637587E-2)[&rate=5.724169351673697E-4]:2.839820409931E-1)[&rate=5.724169351673697E-4]:5.10635009268E-2,(17[&rate=5.724169351673697E-4]:6.024648390609E-1,14[&rate=5.724169351673697E-4]:5.641086746772E-1)[&rate=5.724169351673697E-4]:2.290655315327E-1)[&rate=5.724169351673697E-4]:4.244670734019E-1,((((148[&rate=5.724169351673697E-4]:1.627546557984E-1,143[&rate=5.724169351673697E-4]:1.60014929771E-1)[&rate=5.724169351673697E-4]:5.703893048279E-1,116[&rate=5.724169351673697E-4]:6.947877962425E-1)[&rate=5.724169351673697E-4]:4.501866507767E-3,((104[&rate=5.724169351673697E-4]:1.938602084741E-1,106[&rate=5.724169351673697E-4]:1.938602084741E-1)[&rate=5.724169351673697E-4]:5.251583042655E-1,(111[&rate=5.724169351673697E-4]:2.783052337286E-2,139[&rate=5.724169351673697E-4]:2.031729891262E-1)[&rate=5.724169351673697E-4]:7.076263455311E-1)[&rate=5.724169351673697E-4]:4.054512261348E-2)[&rate=5.724169351673697E-4]:3.544278651238E-1,((108[&rate=5.724169351673697E-4]:4.678446735646E-1,(107[&rate=5.724169351673697E-4]:3.854087980302E-1,((114[&rate=5.724169351673697E-4]:8.973480540265E-2,112[&rate=5.724169351673697E-4]:1.719265862245E-1)[&rate=5.724169351673697E-4]:2.242340404208E-1,109[&rate=5.724169351673697E-4]:3.93420900618E-1)[&rate=5.724169351673697E-4]:1.11659796039E-2)[&rate=5.724169351673697E-4]:8.517560156177E-2)[&rate=5.724169351673697E-4]:1.133771155876E-1,(115[&rate=5.724169351673697E-4]:4.644973794447E-1,(13[&rate=5.724169351673697E-4]:1.382734354569E-1,19[&rate=5.724169351673697E-4]:1.766295998406E-1)[&rate=5.724169351673697E-4]:4.084157248096E-1)[&rate=5.724169351673697E-4]:5.91901631321E-2)[&rate=5.724169351673697E-4]:5.300299852973E-1)[&rate=5.724169351673697E-4]:8.173197091588E-2)[&rate=5.724169351673697E-4]:1.146193672006E-1,((((141[&rate=5.724169351673697E-4]:7.55482456282E-2,145[&rate=5.724169351673697E-4]:7.828797165579E-2)[&rate=5.724169351673697E-4]:2.249729717586E-1,144[&rate=5.724169351673697E-4]:2.977814913594E-1)[&rate=5.724169351673697E-4]:1.633807599157E-1,142[&rate=5.724169351673697E-4]:4.666417033301E-1)[&rate=5.724169351673697E-4]:9.421297364762E-1,(((1[&rate=5.724169351673697E-4]:1.184640798424E-1,(28[&rate=5.724169351673697E-4]:8.167563606913E-1,21[&rate=5.724169351673697E-4]:7.920988264449E-1)[&rate=5.724169351673697E-4]:8.800908901401E-2)[&rate=5.724169351673697E-4]:2.318902012017E-1,((((25[&rate=5.724169351673697E-4]:4.854091513979E-1,20[&rate=5.724169351673697E-4]:4.662310692062E-1)[&rate=5.724169351673697E-4]:2.174162921518E-2,23[&rate=5.724169351673697E-4]:4.961918765035E-1)[&rate=5.724169351673697E-4]:2.525164031083E-1,(11[&rate=5.724169351673697E-4]:4.740676037357E-1,140[&rate=5.724169351673697E-4]:4.54889521544E-1)[&rate=5.724169351673697E-4]:1.897091690268E-1)[&rate=5.724169351673697E-4]:8.459772443426E-2,24[&rate=5.724169351673697E-4]:8.442649081557E-1)[&rate=5.724169351673697E-4]:2.869112906967E-1)[&rate=5.724169351673697E-4]:7.113087605216E-2,102[&rate=5.724169351673697E-4]:4.066323928812E-2)[&rate=5.724169351673697E-4]:1.215328580523E-1)[&rate=5.724169351673697E-4]:9.609194673245E-2)[&rate=5.724169351673697E-4]:3.558071089167E-1,(((18[&rate=5.724169351673697E-4]:4.513335221359E-1,3[&rate=5.724169351673697E-4]:3.362650289853E-1)[&rate=5.724169351673697E-4]:1.600971175131E-1,((10[&rate=5.724169351673697E-4]:2.870568940885E-1,15[&rate=5.724169351673697E-4]:3.254130584719E-1)[&rate=5.724169351673697E-4]:2.43335938613E-1,6[&rate=5.724169351673697E-4]:5.139544765371E-1)[&rate=5.724169351673697E-4]:3.446246448181E-2)[&rate=5.724169351673697E-4]:9.805158548617E-1,((((83[&rate=5.724169351673697E-4]:2.639162481478E-1,(((93[&rate=5.724169351673697E-4]:4.078390750353E-2,86[&rate=5.724169351673697E-4]:2.708527736652E-2)[&rate=5.724169351673697E-4]:4.420517927368E-3,84[&rate=5.724169351673697E-4]:3.150579529389E-2)[&rate=5.724169351673697E-4]:2.69589675993E-2,85[&rate=5.724169351673697E-4]:5.846476289319E-2)[&rate=5.724169351673697E-4]:2.054514852546E-1)[&rate=5.724169351673697E-4]:3.456625445232E-2,(92[&rate=5.724169351673697E-4]:4.783936806744E-2,(90[&rate=5.724169351673697E-4]:5.626380813358E-3,91[&rate=5.724169351673697E-4]:5.626380813358E-3)[&rate=5.724169351673697E-4]:4.221298725408E-2)[&rate=5.724169351673697E-4]:2.643417646697E-1)[&rate=5.724169351673697E-4]:1.603325972772E-2,87[&rate=5.724169351673697E-4]:3.145157623278E-1)[&rate=5.724169351673697E-4]:8.457300510631E-1,(88[&rate=5.724169351673697E-4]:1.683030053871E-1,89[&rate=5.724169351673697E-4]:1.820016355241E-1)[&rate=5.724169351673697E-4]:9.919428080039E-1)[&rate=5.724169351673697E-4]:8.563582153663E-1)[&rate=5.724169351673697E-4]:1.344774256021E-1)[&rate=5.724169351673697E-4]:3.899201675904E-1)[&rate=5.724169351673697E-4]:5.765896705264E-1)[&rate=5.724169351673697E-4]:1.581424772105E-2,16[&rate=5.724169351673697E-4]:2.703268553896E0)[&rate=5.724169351673697E-4]:1.219668324323E-1)[&rate=5.724169351673697E-4]:1.522113620599E-1,(((((100[&rate=5.724169351673697E-4]:3.853726147909E-1,94[&rate=5.724169351673697E-4]:3.853726147909E-1)[&rate=5.724169351673697E-4]:1.095802651253E-1,95[&rate=5.724169351673697E-4]:5.796523334683E-1)[&rate=5.724169351673697E-4]:1.504672965757E-1,((99[&rate=5.724169351673697E-4]:4.466528423083E-1,96[&rate=5.724169351673697E-4]:4.111337166254E-1)[&rate=5.724169351673697E-4]:2.064039921495E-1,98[&rate=5.724169351673697E-4]:6.311989109606E-1)[&rate=5.724169351673697E-4]:8.799175733465E-2)[&rate=5.724169351673697E-4]:1.243379666573E-1,146[&rate=5.724169351673697E-4]:8.353319136412E-1)[&rate=5.724169351673697E-4]:2.804308764281E-2,39[&rate=5.724169351673697E-4]:7.431564220491E-1)[&rate=5.724169351673697E-4]:1.487974002219E-1)[&rate=5.724169351673697E-4]:2.28922816537E-1)[&rate=5.724169351673697E-4]:2.689630611146E-1)[&rate=5.724169351673697E-4]:2.025254718823E-1,((((66[&rate=5.724169351673697E-4]:6.106110234996E-1,(119[&rate=5.724169351673697E-4]:2.074201318916E0,(((135[&rate=5.724169351673697E-4]:6.151303011342E-1,(138[&rate=5.724169351673697E-4]:1.5243780184E-1,136[&rate=5.724169351673697E-4]:2.093095252478E-2)[&rate=5.724169351673697E-4]:6.626924992943E-1)[&rate=5.724169351673697E-4]:6.706756611811E-2,120[&rate=5.724169351673697E-4]:9.342526617729E-1)[&rate=5.724169351673697E-4]:7.704756190213E-1,126[&rate=5.724169351673697E-4]:1.014916169109E0)[&rate=5.724169351673697E-4]:2.735826271629E-1)[&rate=5.724169351673697E-4]:5.692864169124E-1)[&rate=5.724169351673697E-4]:2.579763944734E-2,(((123[&rate=5.724169351673697E-4]:2.736670205565E-1,124[&rate=5.724169351673697E-4]:2.709347801194E-1)[&rate=5.724169351673697E-4]:1.944548487536E-1,122[&rate=5.724169351673697E-4]:4.681218693101E-1)[&rate=5.724169351673697E-4]:4.359638596354E-1,67[&rate=5.724169351673697E-4]:4.028131786048E-1)[&rate=5.724169351673697E-4]:2.335954843421E-1)[&rate=5.724169351673697E-4]:2.394659866484E-1,((125[&rate=5.724169351673697E-4]:6.952603802796E-1,((137[&rate=5.724169351673697E-4]:6.923621221986E-1,(133[&rate=5.724169351673697E-4]:3.831333317299E-1,134[&rate=5.724169351673697E-4]:3.529963454288E-1)[&rate=5.724169351673697E-4]:2.681329000576E-1)[&rate=5.724169351673697E-4]:7.823947333544E-1,((((75[&rate=5.724169351673697E-4]:7.083662744489E-1,(70[&rate=5.724169351673697E-4]:6.670717466783E-1,(74[&rate=5.724169351673697E-4]:4.703704159235E-1,76[&rate=5.724169351673697E-4]:4.703704159235E-1)[&rate=5.724169351673697E-4]:2.350574951382E-1)[&rate=5.724169351673697E-4]:2.938363387128E-3)[&rate=5.724169351673697E-4]:2.759880183997E-1,(((82[&rate=5.724169351673697E-4]:4.893356574894E-1,(71[&rate=5.724169351673697E-4]:1.701737965859E-1,((78[&rate=5.724169351673697E-4]:2.344922188999E-2,72[&rate=5.724169351673697E-4]:1.531413670676E-3)[&rate=5.724169351673697E-4]:7.574197518401E-2,79[&rate=5.724169351673697E-4]:9.9191197074E-2)[&rate=5.724169351673697E-4]:9.837985978594E-2)[&rate=5.724169351673697E-4]:2.835454225474E-1)[&rate=5.724169351673697E-4]:1.323287719627E-1,(73[&rate=5.724169351673697E-4]:5.87822031332E-1,77[&rate=5.724169351673697E-4]:5.823425792773E-1)[&rate=5.724169351673697E-4]:6.671911044884E-2)[&rate=5.724169351673697E-4]:5.401897007571E-3,(81[&rate=5.724169351673697E-4]:3.021573896088E-1,80[&rate=5.724169351673697E-4]:3.021573896088E-1)[&rate=5.724169351673697E-4]:3.084705806865E-1)[&rate=5.724169351673697E-4]:3.244112540602E-1)[&rate=5.724169351673697E-4]:2.817519367111E-1,(52[&rate=5.724169351673697E-4]:2.611323614816E-1,(((5[&rate=5.724169351673697E-4]:1.981710282214E-1,12[&rate=5.724169351673697E-4]:2.365271926049E-1)[&rate=5.724169351673697E-4]:8.965990960584E-2,29[&rate=5.724169351673697E-4]:4.330364172792E-1)[&rate=5.724169351673697E-4]:4.744233459669E-1,103[&rate=5.724169351673697E-4]:6.745830509173E-1)[&rate=5.724169351673697E-4]:1.250843045125E0)[&rate=5.724169351673697E-4]:2.667075307773E-1)[&rate=5.724169351673697E-4]:2.368094068046E-2,53[&rate=5.724169351673697E-4]:5.43324111628E-1)[&rate=5.724169351673697E-4]:1.082573565458E-1)[&rate=5.724169351673697E-4]:2.54061425767E-1)[&rate=5.724169351673697E-4]:6.324260404995E-1,(((((55[&rate=5.724169351673697E-4]:2.011780066615E-1,56[&rate=5.724169351673697E-4]:2.011780066615E-1)[&rate=5.724169351673697E-4]:6.092951704741E-2,59[&rate=5.724169351673697E-4]:2.703042450205E-1)[&rate=5.724169351673697E-4]:2.984243632833E-2,((58[&rate=5.724169351673697E-4]:2.114301113771E-1,37[&rate=5.724169351673697E-4]:2.305557944372E-1)[&rate=5.724169351673697E-4]:1.058311955795E-2,54[&rate=5.724169351673697E-4]:1.646361817547E-1)[&rate=5.724169351673697E-4]:9.725913347394E-2)[&rate=5.724169351673697E-4]:1.114783999252E-1,57[&rate=5.724169351673697E-4]:4.143573217111E-1)[&rate=5.724169351673697E-4]:3.743375500285E-1,68[&rate=5.724169351673697E-4]:7.367823034336E-1)[&rate=5.724169351673697E-4]:4.242374506787E-1)[&rate=5.724169351673697E-4]:2.625755332553E-1)[&rate=5.724169351673697E-4]:2.70062671244E-2,(32[&rate=5.724169351673697E-4]:1.069044106278E-2,34[&rate=5.724169351673697E-4]:3.260824928187E-2)[&rate=5.724169351673697E-4]:7.258968807795E-3)[&rate=5.724169351673697E-4]:1.881279764064E-2)[&rate=5.724169351673697E-4]:5.987905204353E-2,33[&rate=5.724169351673697E-4]:1.021207116095E-1);
tree STATE_76770000 [&joint=-20996.51829833875,lnP=-20996.51829833875] = [&R] (34[&rate=5.104148538790317E-4]:8.422513292513E-2,(((125[&rate=5.104148538790317E-4]:8.978378952725E-1,(((((76[&rate=5.104148538790317E-4]:6.381664744546E-1,(70[&rate=5.104148538790317E-4]:3.473299980294E-1,74[&rate=5.104148538790317E-4]:3.856861624129E-1)[&rate=5.104148538790317E-4]:2.524803120418E-1)[&rate=5.104148538790317E-4]:8.925965978739E-2,75[&rate=5.104148538790317E-4]:7.27426134242E-1)[&rate=5.104148538790317E-4]:2.504557522901E-1,(77[&rate=5.104148538790317E-4]:7.382661697076E-1,(((81[&rate=5.104148538790317E-4]:1.139391815581E-1,80[&rate=5.104148538790317E-4]:1.139391815581E-1)[&rate=5.104148538790317E-4]:5.000489335614E-2,71[&rate=5.104148538790317E-4]:1.447659927225E-1)[&rate=5.104148538790317E-4]:3.504948211015E-1,(((82[&rate=5.104148538790317E-4]:6.666100569202E-2,79[&rate=5.104148538790317E-4]:5.844182760995E-2)[&rate=5.104148538790317E-4]:2.54528773827E-2,(78[&rate=5.104148538790317E-4]:5.615267529448E-2,72[&rate=5.104148538790317E-4]:3.423486707516E-2)[&rate=5.104148538790317E-4]:2.774202969817E-2)[&rate=5.104148538790317E-4]:3.71877309478E-1,73[&rate=5.104148538790317E-4]:4.968679048814E-1)[&rate=5.104148538790317E-4]:6.688605962741E-2)[&rate=5.104148538790317E-4]:1.799916572535E-1)[&rate=5.104148538790317E-4]:2.341362647698E-1)[&rate=5.104148538790317E-4]:3.519656299455E-1,((137[&rate=5.104148538790317E-4]:4.312042885018E-1,134[&rate=5.104148538790317E-4]:3.599714117896E-1)[&rate=5.104148538790317E-4]:2.190424763413E-1,133[&rate=5.104148538790317E-4]:6.09150874432E-1)[&rate=5.104148538790317E-4]:7.563130804017E-1)[&rate=5.104148538790317E-4]:2.002287289584E-1,(53[&rate=5.104148538790317E-4]:7.570875671285E-1,(((29[&rate=5.104148538790317E-4]:6.545892801787E-1,(5[&rate=5.104148538790317E-4]:3.870411846376E-1,12[&rate=5.104148538790317E-4]:4.25397349021E-1)[&rate=5.104148538790317E-4]:1.223426160891E-1)[&rate=5.104148538790317E-4]:1.980670680389E-1,103[&rate=5.104148538790317E-4]:6.197796358888E-1)[&rate=5.104148538790317E-4]:1.622634226021E0,52[&rate=5.104148538790317E-4]:5.781201273486E-1)[&rate=5.104148538790317E-4]:1.871641610913E-1)[&rate=5.104148538790317E-4]:2.652561969537E-2)[&rate=5.104148538790317E-4]:3.246072221098E-1)[&rate=5.104148538790317E-4]:5.208956830429E-1,((59[&rate=5.104148538790317E-4]:4.652686397383E-1,((58[&rate=5.104148538790317E-4]:2.789291505219E-1,(55[&rate=5.104148538790317E-4]:2.29585191294E-1,56[&rate=5.104148538790317E-4]:2.29585191294E-1)[&rate=5.104148538790317E-4]:2.202155485619E-2)[&rate=5.104148538790317E-4]:3.882516255905E-2,(37[&rate=5.104148538790317E-4]:2.950759244706E-1,(57[&rate=5.104148538790317E-4]:2.210693090722E-1,54[&rate=5.104148538790317E-4]:1.800857025148E-1)[&rate=5.104148538790317E-4]:3.848748971532E-2)[&rate=5.104148538790317E-4]:4.180407167044E-2)[&rate=5.104148538790317E-4]:1.666400097175E-1)[&rate=5.104148538790317E-4]:3.457231379807E-1,68[&rate=5.104148538790317E-4]:7.618114498501E-1)[&rate=5.104148538790317E-4]:4.902554617986E-1)[&rate=5.104148538790317E-4]:2.355415550454E-1,((((((119[&rate=5.104148538790317E-4]:1.646076662081E0,(135[&rate=5.104148538790317E-4]:9.130486080535E-1,(138[&rate=5.104148538790317E-4]:2.570949617874E-1,136[&rate=5.104148538790317E-4]:1.255881124722E-1)[&rate=5.104148538790317E-4]:8.559536462661E-1)[&rate=5.104148538790317E-4]:3.850828485481E-1)[&rate=5.104148538790317E-4]:1.468548641594E-1,(120[&rate=5.104148538790317E-4]:1.65196174801E0,126[&rate=5.104148538790317E-4]:9.621496363252E-1)[&rate=5.104148538790317E-4]:4.507936727134E-2)[&rate=5.104148538790317E-4]:4.831640961716E-1,66[&rate=5.104148538790317E-4]:2.432189100832E-1)[&rate=5.104148538790317E-4]:1.044945464078E-1,(((122[&rate=5.104148538790317E-4]:1.736921338682E-1,123[&rate=5.104148538790317E-4]:1.736921338682E-1)[&rate=5.104148538790317E-4]:2.234656476025E-1,124[&rate=5.104148538790317E-4]:3.944255410336E-1)[&rate=5.104148538790317E-4]:3.291632244107E-1,67[&rate=5.104148538790317E-4]:2.250484555408E-1)[&rate=5.104148538790317E-4]:1.226650009503E-1)[&rate=5.104148538790317E-4]:5.206492573364E-1,((((((128[&rate=5.104148538790317E-4]:1.375370270829E0,((65[&rate=5.104148538790317E-4]:2.780865497193E-1,(62[&rate=5.104148538790317E-4]:4.057752561953E-1,(64[&rate=5.104148538790317E-4]:1.689656848421E-1,60[&rate=5.104148538790317E-4]:1.828075333541E-2)[&rate=5.104148538790317E-4]:1.957136809422E-1)[&rate=5.104148538790317E-4]:6.409211544171E-2)[&rate=5.104148538790317E-4]:2.814053986784E-1,(61[&rate=5.104148538790317E-4]:5.026438215808E-1,63[&rate=5.104148538790317E-4]:4.615479311697E-1)[&rate=5.104148538790317E-4]:2.486289487346E-1)[&rate=5.104148538790317E-4]:7.638235279106E-1)[&rate=5.104148538790317E-4]:1.390744369999E-1,((69[&rate=5.104148538790317E-4]:5.411627590379E-1,118[&rate=5.104148538790317E-4]:5.302038549282E-1)[&rate=5.104148538790317E-4]:2.972349828026E-1,(129[&rate=5.104148538790317E-4]:3.689238583533E-1,(132[&rate=5.104148538790317E-4]:1.257450884603E-1,(131[&rate=5.104148538790317E-4]:8.440533484213E-2,130[&rate=5.104148538790317E-4]:8.166560881478E-2)[&rate=5.104148538790317E-4]:4.133975361817E-2)[&rate=5.104148538790317E-4]:2.459184959203E-1)[&rate=5.104148538790317E-4]:3.215286780076E-1)[&rate=5.104148538790317E-4]:8.267318974951E-1)[&rate=5.104148538790317E-4]:6.06625549899E-2,(45[&rate=5.104148538790317E-4]:6.506164162065E-1,(((51[&rate=5.104148538790317E-4]:4.516483127391E-1,(47[&rate=5.104148538790317E-4]:4.669437963225E-1,(50[&rate=5.104148538790317E-4]:3.931347143453E-1,49[&rate=5.104148538790317E-4]:3.931347143453E-1)[&rate=5.104148538790317E-4]:4.102219673141E-2)[&rate=5.104148538790317E-4]:1.20269207881E-2)[&rate=5.104148538790317E-4]:1.321095846493E-1,((43[&rate=5.104148538790317E-4]:3.629805221044E-1,46[&rate=5.104148538790317E-4]:3.629805221044E-1)[&rate=5.104148538790317E-4]:1.370663687197E-2,((42[&rate=5.104148538790317E-4]:2.314793020309E-1,48[&rate=5.104148538790317E-4]:2.697306681511E-1)[&rate=5.104148538790317E-4]:6.232472940888E-2,41[&rate=5.104148538790317E-4]:2.883395505656E-1)[&rate=5.104148538790317E-4]:3.370279966779E-2)[&rate=5.104148538790317E-4]:2.343931427835E-1)[&rate=5.104148538790317E-4]:1.051043998818E-2,44[&rate=5.104148538790317E-4]:6.161262608738E-1)[&rate=5.104148538790317E-4]:3.722239576982E-2)[&rate=5.104148538790317E-4]:1.510946343207E-1)[&rate=5.104148538790317E-4]:1.78622985393E-2,36[&rate=5.104148538790317E-4]:1.107777805359E-1)[&rate=5.104148538790317E-4]:1.39106986104E-1,((127[&rate=5.104148538790317E-4]:2.662042430631E0,121[&rate=5.104148538790317E-4]:2.22094654022E0)[&rate=5.104148538790317E-4]:4.409801001029E-2,35[&rate=5.104148538790317E-4]:1.390171529697E-1)[&rate=5.104148538790317E-4]:6.429227120445E-2)[&rate=5.104148538790317E-4]:4.288790742603E-1,(38[&rate=5.104148538790317E-4]:9.545633232168E-1,(((146[&rate=5.104148538790317E-4]:9.168860461994E-1,(39[&rate=5.104148538790317E-4]:6.034078249617E-1,(147[&rate=5.104148538790317E-4]:6.452975872482E-1,40[&rate=5.104148538790317E-4]:5.879205380679E-1)[&rate=5.104148538790317E-4]:1.548728689384E-2)[&rate=5.104148538790317E-4]:1.932596420027E-1)[&rate=5.104148538790317E-4]:5.527579047761E-2,(((101[&rate=5.104148538790317E-4]:1.411947694155E0,((((10[&rate=5.104148538790317E-4]:3.281777097422E-1,15[&rate=5.104148538790317E-4]:3.665338741256E-1)[&rate=5.104148538790317E-4]:3.352310289631E-1,((18[&rate=5.104148538790317E-4]:5.119327465322E-1,3[&rate=5.104148538790317E-4]:3.968642533816E-1)[&rate=5.104148538790317E-4]:1.373321446674E-1,6[&rate=5.104148538790317E-4]:5.862511925695E-1)[&rate=5.104148538790317E-4]:6.071918997141E-2)[&rate=5.104148538790317E-4]:9.241172053428E-1,(((102[&rate=5.104148538790317E-4]:2.67891067293E-2,(((140[&rate=5.104148538790317E-4]:5.159670588041E-1,11[&rate=5.104148538790317E-4]:5.351451409959E-1)[&rate=5.104148538790317E-4]:2.867207109568E-1,((25[&rate=5.104148538790317E-4]:2.204206493597E-1,20[&rate=5.104148538790317E-4]:2.01242567168E-1)[&rate=5.104148538790317E-4]:4.214673053346E-1,23[&rate=5.104148538790317E-4]:6.309290505846E-1)[&rate=5.104148538790317E-4]:2.758683082172E-1)[&rate=5.104148538790317E-4]:1.794806724455E-1,((1[&rate=5.104148538790317E-4]:1.784054159661E-2,(28[&rate=5.104148538790317E-4]:7.636148823448E-1,21[&rate=5.104148538790317E-4]:7.389573480983E-1)[&rate=5.104148538790317E-4]:4.052702911479E-2)[&rate=5.104148538790317E-4]:3.656227566657E-2,24[&rate=5.104148538790317E-4]:8.352247350714E-1)[&rate=5.104148538790317E-4]:2.620122002856E-1)[&rate=5.104148538790317E-4]:9.119600698862E-2)[&rate=5.104148538790317E-4]:7.706334768116E-2,((((17[&rate=5.104148538790317E-4]:3.36201378215E-1,14[&rate=5.104148538790317E-4]:2.978452138313E-1)[&rate=5.104148538790317E-4]:4.433969923152E-1,(110[&rate=5.104148538790317E-4]:5.717419613367E-1,105[&rate=5.104148538790317E-4]:5.498241531176E-1)[&rate=5.104148538790317E-4]:1.640207927551E-1)[&rate=5.104148538790317E-4]:9.936270153607E-2,((9[&rate=5.104148538790317E-4]:7.472078567511E-1,(117[&rate=5.104148538790317E-4]:6.61924574262E-1,(4[&rate=5.104148538790317E-4]:5.229379492353E-1,30[&rate=5.104148538790317E-4]:6.955406889614E-1)[&rate=5.104148538790317E-4]:7.871265242391E-2)[&rate=5.104148538790317E-4]:9.624218659877E-2)[&rate=5.104148538790317E-4]:1.05415769905E-2,113[&rate=5.104148538790317E-4]:7.659686118237E-1)[&rate=5.104148538790317E-4]:7.463629585894E-2)[&rate=5.104148538790317E-4]:1.832051409339E-1,((((148[&rate=5.104148538790317E-4]:2.064306496616E-1,143[&rate=5.104148538790317E-4]:2.036909236342E-1)[&rate=5.104148538790317E-4]:4.389270127923E-1,116[&rate=5.104148538790317E-4]:6.070014980702E-1)[&rate=5.104148538790317E-4]:3.727511479292E-2,(111[&rate=5.104148538790317E-4]:3.065288504701E-1,(139[&rate=5.104148538790317E-4]:4.205021782367E-1,(104[&rate=5.104148538790317E-4]:1.941740021833E-1,106[&rate=5.104148538790317E-4]:1.941740021833E-1)[&rate=5.104148538790317E-4]:3.454735413565E-2)[&rate=5.104148538790317E-4]:6.136913798675E-2)[&rate=5.104148538790317E-4]:4.144600911601E-1)[&rate=5.104148538790317E-4]:1.16273431313E-1,((107[&rate=5.104148538790317E-4]:6.80532434383E-1,(108[&rate=5.104148538790317E-4]:6.437058466068E-1,((114[&rate=5.104148538790317E-4]:3.826184688359E-1,112[&rate=5.104148538790317E-4]:4.648102496578E-1)[&rate=5.104148538790317E-4]:1.84733268979E-1,109[&rate=5.104148538790317E-4]:6.468037926094E-1)[&rate=5.104148538790317E-4]:1.881986221643E-2)[&rate=5.104148538790317E-4]:3.40868617489E-2)[&rate=5.104148538790317E-4]:6.601279455486E-2,(115[&rate=5.104148538790317E-4]:6.844241356675E-1,(13[&rate=5.104148538790317E-4]:5.240568572371E-1,19[&rate=5.104148538790317E-4]:5.624130216208E-1)[&rate=5.104148538790317E-4]:2.425590592522E-1)[&rate=5.104148538790317E-4]:1.847120667622E-3)[&rate=5.104148538790317E-4]:7.427878784099E-2)[&rate=5.104148538790317E-4]:1.810682236186E-1)[&rate=5.104148538790317E-4]:1.540150085335E-1)[&rate=5.104148538790317E-4]:6.231090262399E-2,(((141[&rate=5.104148538790317E-4]:2.55567152547E-1,144[&rate=5.104148538790317E-4]:2.528274265196E-1)[&rate=5.104148538790317E-4]:1.989695407924E-1,145[&rate=5.104148538790317E-4]:4.57276419367E-1)[&rate=5.104148538790317E-4]:6.17885314974E-2,142[&rate=5.104148538790317E-4]:5.190649508644E-1)[&rate=5.104148538790317E-4]:8.936737486359E-1)[&rate=5.104148538790317E-4]:3.556091623561E-1)[&rate=5.104148538790317E-4]:6.332380600436E-2,((88[&rate=5.104148538790317E-4]:1.528916053401E-1,89[&rate=5.104148538790317E-4]:1.665902354772E-1)[&rate=5.104148538790317E-4]:5.793816161317E-1,(((84[&rate=5.104148538790317E-4]:8.214410892021E-2,85[&rate=5.104148538790317E-4]:8.214410892021E-2)[&rate=5.104148538790317E-4]:6.446515503736E-2,(86[&rate=5.104148538790317E-4]:1.389155464063E-1,(93[&rate=5.104148538790317E-4]:1.398519804597E-1,83[&rate=5.104148538790317E-4]:1.261533503227E-1)[&rate=5.104148538790317E-4]:1.276219608358E-2)[&rate=5.104148538790317E-4]:7.693717551297E-3)[&rate=5.104148538790317E-4]:4.97828375737E-2,(87[&rate=5.104148538790317E-4]:1.947180541811E-1,(92[&rate=5.104148538790317E-4]:1.676585710416E-1,(90[&rate=5.104148538790317E-4]:5.235137855194E-2,91[&rate=5.104148538790317E-4]:5.235137855194E-2)[&rate=5.104148538790317E-4]:1.153071924897E-1)[&rate=5.104148538790317E-4]:4.075811327649E-2)[&rate=5.104148538790317E-4]:1.6740473502E-3)[&rate=5.104148538790317E-4]:5.358811199406E-1)[&rate=5.104148538790317E-4]:1.389809405293E0)[&rate=5.104148538790317E-4]:8.323308208154E-1)[&rate=5.104148538790317E-4]:2.214929366191E-1,((97[&rate=5.104148538790317E-4]:4.441164870172E-1,(95[&rate=5.104148538790317E-4]:5.598767004576E-1,(100[&rate=5.104148538790317E-4]:3.091719676768E-1,94[&rate=5.104148538790317E-4]:3.091719676768E-1)[&rate=5.104148538790317E-4]:1.660052792287E-1)[&rate=5.104148538790317E-4]:9.462230022081E-2)[&rate=5.104148538790317E-4]:7.847111026142E-2,(98[&rate=5.104148538790317E-4]:6.810627851618E-1,(99[&rate=5.104148538790317E-4]:6.779830430801E-1,96[&rate=5.104148538790317E-4]:6.424639173972E-1)[&rate=5.104148538790317E-4]:2.493766557898E-2)[&rate=5.104148538790317E-4]:4.097836402925E-2)[&rate=5.104148538790317E-4]:6.6650623136E-2)[&rate=5.104148538790317E-4]:6.310429685049E-3,(((22[&rate=5.104148538790317E-4]:4.026527710839E-1,27[&rate=5.104148538790317E-4]:4.190911272482E-1)[&rate=5.104148538790317E-4]:2.919239963385E-1,(((7[&rate=5.104148538790317E-4]:2.148079622422E-1,8[&rate=5.104148538790317E-4]:2.148079622422E-1)[&rate=5.104148538790317E-4]:2.198447574449E-1,26[&rate=5.104148538790317E-4]:5.415020347556E-1)[&rate=5.104148538790317E-4]:1.28836285661E-1,31[&rate=5.104148538790317E-4]:7.14173936855E-1)[&rate=5.104148538790317E-4]:3.519735111542E-2)[&rate=5.104148538790317E-4]:3.890501125379E-1,2[&rate=5.104148538790317E-4]:9.110241402343E-1)[&rate=5.104148538790317E-4]:1.712288564061E0)[&rate=5.104148538790317E-4]:1.853563559762E-1)[&rate=5.104148538790317E-4]:6.213496985004E-3,16[&rate=5.104148538790317E-4]:2.943649680544E0)[&rate=5.104148538790317E-4]:1.647125797188E-1)[&rate=5.104148538790317E-4]:2.799906217332E-1)[&rate=5.104148538790317E-4]:2.36174215393E-1)[&rate=5.104148538790317E-4]:4.538079716779E-2,(32[&rate=5.104148538790317E-4]:1.065104458752E-3,33[&rate=5.104148538790317E-4]:6.544556513466E-3)[&rate=5.104148538790317E-4]:2.774689968728E-2)[&rate=5.104148538790317E-4]:2.614431792661E-2)[&rate=5.104148538790317E-4]:7.351002633412E-3);
tree STATE_76860000 [&joint=-20989.028270654777,lnP=-20989.028270654777] = [&R] ((32[&rate=5.463873769681546E-4]:1.142527597288E-2,33[&rate=5.463873769681546E-4]:1.69047280276E-2)[&rate=5.463873769681546E-4]:1.441464482934E-1,(((((38[&rate=5.463873769681546E-4]:8.136034473508E-1,(((((100[&rate=5.463873769681546E-4]:3.291079446228E-1,95[&rate=5.463873769681546E-4]:4.138073981749E-1)[&rate=5.463873769681546E-4]:2.486395116821E-1,((94[&rate=5.463873769681546E-4]:4.48727357511E-1,98[&rate=5.463873769681546E-4]:5.224978493143E-1)[&rate=5.463873769681546E-4]:6.678321578513E-2,(96[&rate=5.463873769681546E-4]:4.866371783835E-1,99[&rate=5.463873769681546E-4]:5.221563040664E-1)[&rate=5.463873769681546E-4]:8.898268453036E-2)[&rate=5.463873769681546E-4]:6.223688300875E-2)[&rate=5.463873769681546E-4]:5.153235763191E-2,((39[&rate=5.463873769681546E-4]:3.850192053753E-1,97[&rate=5.463873769681546E-4]:3.139809540091E-1)[&rate=5.463873769681546E-4]:3.420891339108E-2,146[&rate=5.463873769681546E-4]:5.394466980013E-1)[&rate=5.463873769681546E-4]:1.554068864275E-1)[&rate=5.463873769681546E-4]:1.086325122902E-1,((((((7[&rate=5.463873769681546E-4]:2.954945185652E-1,8[&rate=5.463873769681546E-4]:2.954945185652E-1)[&rate=5.463873769681546E-4]:6.424260620027E-2,26[&rate=5.463873769681546E-4]:4.66586439834E-1)[&rate=5.463873769681546E-4]:3.03163655016E-1,31[&rate=5.463873769681546E-4]:8.135857112884E-1)[&rate=5.463873769681546E-4]:3.506970614311E-2,(22[&rate=5.463873769681546E-4]:4.356956863361E-1,27[&rate=5.463873769681546E-4]:4.521340425005E-1)[&rate=5.463873769681546E-4]:3.581652105474E-1)[&rate=5.463873769681546E-4]:2.232229937064E-1,2[&rate=5.463873769681546E-4]:8.444811508639E-1)[&rate=5.463873769681546E-4]:1.495076688171E0,(16[&rate=5.463873769681546E-4]:2.457563242722E0,((101[&rate=5.463873769681546E-4]:6.5186395452E-1,((((((115[&rate=5.463873769681546E-4]:7.659185428164E-1,(13[&rate=5.463873769681546E-4]:3.739466260794E-1,19[&rate=5.463873769681546E-4]:4.123027904631E-1)[&rate=5.463873769681546E-4]:4.741636975588E-1)[&rate=5.463873769681546E-4]:3.141955890374E-3,((107[&rate=5.463873769681546E-4]:5.624472615766E-1,((112[&rate=5.463873769681546E-4]:3.837421380679E-1,114[&rate=5.463873769681546E-4]:3.01550357246E-1)[&rate=5.463873769681546E-4]:1.117230697568E-1,109[&rate=5.463873769681546E-4]:4.927254817973E-1)[&rate=5.463873769681546E-4]:8.889986197102E-2)[&rate=5.463873769681546E-4]:1.449602778857E-1,108[&rate=5.463873769681546E-4]:7.046678134349E-1)[&rate=5.463873769681546E-4]:1.219269318473E-1)[&rate=5.463873769681546E-4]:8.133995111754E-2,((116[&rate=5.463873769681546E-4]:4.19709826243E-1,(((106[&rate=5.463873769681546E-4]:4.622462936174E-3,111[&rate=5.463873769681546E-4]:2.106081910055E-2)[&rate=5.463873769681546E-4]:2.73098922138E-1,139[&rate=5.463873769681546E-4]:4.695022069919E-1)[&rate=5.463873769681546E-4]:2.714196324691E-2,104[&rate=5.463873769681546E-4]:3.048633483211E-1)[&rate=5.463873769681546E-4]:1.751204505247E-1)[&rate=5.463873769681546E-4]:2.345109026477E-1,(148[&rate=5.463873769681546E-4]:2.27651221749E-1,143[&rate=5.463873769681546E-4]:2.249114957216E-1)[&rate=5.463873769681546E-4]:4.649256715255E-1)[&rate=5.463873769681546E-4]:1.961797209335E-1)[&rate=5.463873769681546E-4]:2.41260142303E-1,(((9[&rate=5.463873769681546E-4]:7.414970163138E-1,((17[&rate=5.463873769681546E-4]:3.40723291238E-1,14[&rate=5.463873769681546E-4]:3.023671268543E-1)[&rate=5.463873769681546E-4]:2.661423435776E-1,113[&rate=5.463873769681546E-4]:5.68509470432E-1)[&rate=5.463873769681546E-4]:1.812067239639E-1)[&rate=5.463873769681546E-4]:5.3623559937E-2,(4[&rate=5.463873769681546E-4]:5.53678794269E-2,30[&rate=5.463873769681546E-4]:2.279706191529E-1)[&rate=5.463873769681546E-4]:6.904376283308E-1)[&rate=5.463873769681546E-4]:1.194890638855E-2,((117[&rate=5.463873769681546E-4]:5.495176760096E-1,110[&rate=5.463873769681546E-4]:5.412984979273E-1)[&rate=5.463873769681546E-4]:3.309559657612E-2,105[&rate=5.463873769681546E-4]:5.524762862844E-1)[&rate=5.463873769681546E-4]:2.354151141633E-1)[&rate=5.463873769681546E-4]:3.585637122277E-1)[&rate=5.463873769681546E-4]:1.85934629888E-1,(((145[&rate=5.463873769681546E-4]:1.005038261183E-1,(141[&rate=5.463873769681546E-4]:6.980945314782E-2,144[&rate=5.463873769681546E-4]:6.706972712046E-2)[&rate=5.463873769681546E-4]:2.795464694289E-2)[&rate=5.463873769681546E-4]:1.717731387243E-1,142[&rate=5.463873769681546E-4]:2.722769648426E-1)[&rate=5.463873769681546E-4]:1.183622350314E0,(102[&rate=5.463873769681546E-4]:9.465532409049E-2,(((11[&rate=5.463873769681546E-4]:7.379580168041E-1,140[&rate=5.463873769681546E-4]:7.187799346124E-1)[&rate=5.463873769681546E-4]:1.666126255142E-1,((25[&rate=5.463873769681546E-4]:5.263401150595E-1,20[&rate=5.463873769681546E-4]:5.071620328677E-1)[&rate=5.463873769681546E-4]:2.800453421972E-1,23[&rate=5.463873769681546E-4]:7.95426553147E-1)[&rate=5.463873769681546E-4]:1.940755960205E-1)[&rate=5.463873769681546E-4]:2.191574289274E-1,(24[&rate=5.463873769681546E-4]:9.944058625435E-1,(1[&rate=5.463873769681546E-4]:1.951901600615E-1,(21[&rate=5.463873769681546E-4]:7.860115233476E-1,28[&rate=5.463873769681546E-4]:8.10669057594E-1)[&rate=5.463873769681546E-4]:1.708224723304E-1)[&rate=5.463873769681546E-4]:1.839378467378E-2)[&rate=5.463873769681546E-4]:2.252126196611E-1)[&rate=5.463873769681546E-4]:3.668067750225E-2)[&rate=5.463873769681546E-4]:1.146686486004E-1)[&rate=5.463873769681546E-4]:7.64904274067E-2)[&rate=5.463873769681546E-4]:2.53344055925E-1,((3[&rate=5.463873769681546E-4]:6.558085183681E-1,((((88[&rate=5.463873769681546E-4]:3.778435560115E-2,89[&rate=5.463873769681546E-4]:5.148298573817E-2)[&rate=5.463873769681546E-4]:2.361305808636E-1,87[&rate=5.463873769681546E-4]:2.739149364648E-1)[&rate=5.463873769681546E-4]:6.451324163813E-3,(85[&rate=5.463873769681546E-4]:1.491610355889E-1,(86[&rate=5.463873769681546E-4]:1.038800184765E-1,83[&rate=5.463873769681546E-4]:1.038800184765E-1)[&rate=5.463873769681546E-4]:4.528101711239E-2)[&rate=5.463873769681546E-4]:1.312052250398E-1)[&rate=5.463873769681546E-4]:4.337402257328E-2,((92[&rate=5.463873769681546E-4]:1.083079025605E-1,(90[&rate=5.463873769681546E-4]:3.550716036091E-2,91[&rate=5.463873769681546E-4]:3.550716036091E-2)[&rate=5.463873769681546E-4]:7.280074219954E-2)[&rate=5.463873769681546E-4]:1.517294657974E-1,(93[&rate=5.463873769681546E-4]:4.808957350073E-2,84[&rate=5.463873769681546E-4]:3.439094336371E-2)[&rate=5.463873769681546E-4]:2.119477948571E-1)[&rate=5.463873769681546E-4]:7.740154498108E-2)[&rate=5.463873769681546E-4]:8.717942625633E-1)[&rate=5.463873769681546E-4]:2.372460649082E-1,(6[&rate=5.463873769681546E-4]:7.475673865845E-1,((10[&rate=5.463873769681546E-4]:2.421820817854E-1,15[&rate=5.463873769681546E-4]:2.805382461688E-1)[&rate=5.463873769681546E-4]:2.762302390099E-1,18[&rate=5.463873769681546E-4]:5.64987663261E-1)[&rate=5.463873769681546E-4]:2.455934219537E-1)[&rate=5.463873769681546E-4]:1.975419912122E-1)[&rate=5.463873769681546E-4]:6.433641467189E-1)[&rate=5.463873769681546E-4]:1.181849505524E-1)[&rate=5.463873769681546E-4]:6.784007610776E-1,147[&rate=5.463873769681546E-4]:4.144776057842E-1)[&rate=5.463873769681546E-4]:1.496976000135E-2)[&rate=5.463873769681546E-4]:1.076171959998E-2)[&rate=5.463873769681546E-4]:3.004354812788E-1)[&rate=5.463873769681546E-4]:6.511011714143E-2,40[&rate=5.463873769681546E-4]:7.483776346255E-1)[&rate=5.463873769681546E-4]:1.335318236544E-1)[&rate=5.463873769681546E-4]:3.283135344922E-1,((((((46[&rate=5.463873769681546E-4]:4.866399127403E-1,(43[&rate=5.463873769681546E-4]:3.899107402529E-1,((41[&rate=5.463873769681546E-4]:1.399982198027E-1,42[&rate=5.463873769681546E-4]:1.45462700677E-1)[&rate=5.463873769681546E-4]:2.888968549567E-2,48[&rate=5.463873769681546E-4]:2.126037522928E-1)[&rate=5.463873769681546E-4]:1.663780262115E-1)[&rate=5.463873769681546E-4]:9.672917248745E-2)[&rate=5.463873769681546E-4]:9.470952112502E-2,51[&rate=5.463873769681546E-4]:5.540270294939E-1)[&rate=5.463873769681546E-4]:7.597642483649E-2,((50[&rate=5.463873769681546E-4]:2.908745707911E-1,49[&rate=5.463873769681546E-4]:2.908745707911E-1)[&rate=5.463873769681546E-4]:1.393086644554E-1,(44[&rate=5.463873769681546E-4]:2.582511089555E-1,47[&rate=5.463873769681546E-4]:2.637155898298E-1)[&rate=5.463873769681546E-4]:1.992545306624E-1)[&rate=5.463873769681546E-4]:1.943557382097E-1)[&rate=5.463873769681546E-4]:1.484069404021E-2,45[&rate=5.463873769681546E-4]:6.639698314307E-1)[&rate=5.463873769681546E-4]:3.769941703898E-1,((((64[&rate=5.463873769681546E-4]:1.818498490635E-1,60[&rate=5.463873769681546E-4]:3.116491755678E-2)[&rate=5.463873769681546E-4]:2.296423841383E-1,(65[&rate=5.463873769681546E-4]:1.54822970762E-1,62[&rate=5.463873769681546E-4]:3.466037926798E-1)[&rate=5.463873769681546E-4]:1.05984330933E-1)[&rate=5.463873769681546E-4]:2.292195824082E-1,(61[&rate=5.463873769681546E-4]:1.147803693846E-1,63[&rate=5.463873769681546E-4]:7.368447897354E-2)[&rate=5.463873769681546E-4]:5.670273366364E-1)[&rate=5.463873769681546E-4]:1.203445660681E0,(128[&rate=5.463873769681546E-4]:1.565698895353E0,((118[&rate=5.463873769681546E-4]:6.439830203282E-1,69[&rate=5.463873769681546E-4]:6.549419244378E-1)[&rate=5.463873769681546E-4]:2.081548888145E-1,((132[&rate=5.463873769681546E-4]:1.227475208393E-1,129[&rate=5.463873769681546E-4]:1.20007794812E-1)[&rate=5.463873769681546E-4]:1.759636234091E-1,(131[&rate=5.463873769681546E-4]:2.060282050612E-1,130[&rate=5.463873769681546E-4]:2.032884790338E-1)[&rate=5.463873769681546E-4]:9.268293918732E-2)[&rate=5.463873769681546E-4]:4.191801895516E-1)[&rate=5.463873769681546E-4]:8.532870136078E-1)[&rate=5.463873769681546E-4]:1.798284439512E-1)[&rate=5.463873769681546E-4]:6.883287480755E-2)[&rate=5.463873769681546E-4]:1.255983205052E-1,((35[&rate=5.463873769681546E-4]:2.362452886921E-1,(36[&rate=5.463873769681546E-4]:2.690073503728E-1,121[&rate=5.463873769681546E-4]:2.348459405167E0)[&rate=5.463873769681546E-4]:1.381328078504E-2)[&rate=5.463873769681546E-4]:3.679788182255E-2,127[&rate=5.463873769681546E-4]:2.840166458186E0)[&rate=5.463873769681546E-4]:1.381482408146E-1)[&rate=5.463873769681546E-4]:1.283601239982E-1)[&rate=5.463873769681546E-4]:1.131456283241E-1,((125[&rate=5.463873769681546E-4]:9.849181008574E-1,((((81[&rate=5.463873769681546E-4]:1.140278559937E-1,80[&rate=5.463873769681546E-4]:1.140278559937E-1)[&rate=5.463873769681546E-4]:5.707095213325E-1,((73[&rate=5.463873769681546E-4]:3.31454205788E-1,77[&rate=5.463873769681546E-4]:3.259747537333E-1)[&rate=5.463873769681546E-4]:1.803503957899E-1,((79[&rate=5.463873769681546E-4]:1.164978037139E-1,71[&rate=5.463873769681546E-4]:8.910054343989E-2)[&rate=5.463873769681546E-4]:2.173431938799E-1,((72[&rate=5.463873769681546E-4]:7.666408326275E-2,78[&rate=5.463873769681546E-4]:9.858189148207E-2)[&rate=5.463873769681546E-4]:1.915932684846E-1,82[&rate=5.463873769681546E-4]:2.983943380487E-1)[&rate=5.463873769681546E-4]:4.366583762715E-2)[&rate=5.463873769681546E-4]:1.368677135733E-1)[&rate=5.463873769681546E-4]:2.222478442414E-1)[&rate=5.463873769681546E-4]:3.872636091185E-1,(75[&rate=5.463873769681546E-4]:6.183243842957E-1,(76[&rate=5.463873769681546E-4]:5.665459972903E-1,(74[&rate=5.463873769681546E-4]:5.140713722439E-1,70[&rate=5.463873769681546E-4]:4.757152078605E-1)[&rate=5.463873769681546E-4]:5.247462504634E-2)[&rate=5.463873769681546E-4]:5.177838700545E-2)[&rate=5.463873769681546E-4]:5.029916706421E-1)[&rate=5.463873769681546E-4]:4.401030778895E-1,(53[&rate=5.463873769681546E-4]:7.950028515673E-1,(((134[&rate=5.463873769681546E-4]:6.984241777502E-1,(137[&rate=5.463873769681546E-4]:5.686790362566E-1,133[&rate=5.463873769681546E-4]:5.275831458456E-1)[&rate=5.463873769681546E-4]:2.009780182057E-1)[&rate=5.463873769681546E-4]:5.130912080991E-1,52[&rate=5.463873769681546E-4]:4.677695964936E-1)[&rate=5.463873769681546E-4]:6.998758743629E-2,(103[&rate=5.463873769681546E-4]:5.914183153752E-1,(29[&rate=5.463873769681546E-4]:4.932686363936E-1,(5[&rate=5.463873769681546E-4]:6.697356883672E-2,12[&rate=5.463873769681546E-4]:1.053297332202E-1)[&rate=5.463873769681546E-4]:2.810895881049E-1)[&rate=5.463873769681546E-4]:3.310263913103E-1)[&rate=5.463873769681546E-4]:1.610632603116E0)[&rate=5.463873769681546E-4]:2.654423889488E-1)[&rate=5.463873769681546E-4]:1.995322264798E-2)[&rate=5.463873769681546E-4]:3.803445403033E-1)[&rate=5.463873769681546E-4]:2.403118186272E-1,((59[&rate=5.463873769681546E-4]:2.575573223557E-1,(((54[&rate=5.463873769681546E-4]:7.336241331521E-2,58[&rate=5.463873769681546E-4]:1.307394624955E-1)[&rate=5.463873769681546E-4]:4.837308513871E-2,(37[&rate=5.463873769681546E-4]:1.117302679375E-1,57[&rate=5.463873769681546E-4]:7.62111422544E-2)[&rate=5.463873769681546E-4]:8.650796275687E-2)[&rate=5.463873769681546E-4]:3.294047984601E-2,(56[&rate=5.463873769681546E-4]:1.223190397861E-1,55[&rate=5.463873769681546E-4]:1.223190397861E-1)[&rate=5.463873769681546E-4]:6.24115833224E-2)[&rate=5.463873769681546E-4]:6.462997793558E-2)[&rate=5.463873769681546E-4]:1.078606366694E-1,68[&rate=5.463873769681546E-4]:3.162376311562E-1)[&rate=5.463873769681546E-4]:7.423256216617E-1)[&rate=5.463873769681546E-4]:1.41854548606E-1)[&rate=5.463873769681546E-4]:2.107339007037E-1,((((122[&rate=5.463873769681546E-4]:2.612071653507E-1,123[&rate=5.463873769681546E-4]:2.612071653507E-1)[&rate=5.463873769681546E-4]:9.309560675308E-3,124[&rate=5.463873769681546E-4]:2.677844855889E-1)[&rate=5.463873769681546E-4]:5.055888052509E-1,67[&rate=5.463873769681546E-4]:2.748329809362E-1)[&rate=5.463873769681546E-4]:9.396074598549E-2,((126[&rate=5.463873769681546E-4]:8.89385451534E-1,120[&rate=5.463873769681546E-4]:1.579197563219E0)[&rate=5.463873769681546E-4]:5.596871627674E-1,(66[&rate=5.463873769681546E-4]:1.682449320509E-1,(119[&rate=5.463873769681546E-4]:1.24389461502E0,(135[&rate=5.463873769681546E-4]:5.300253968936E-1,(138[&rate=5.463873769681546E-4]:4.002901788231E-1,136[&rate=5.463873769681546E-4]:2.687833295079E-1)[&rate=5.463873769681546E-4]:3.297352180705E-1)[&rate=5.463873769681546E-4]:3.659240126465E-1)[&rate=5.463873769681546E-4]:9.572270293602E-1)[&rate=5.463873769681546E-4]:3.365349256544E-2)[&rate=5.463873769681546E-4]:1.668953023053E-1)[&rate=5.463873769681546E-4]:4.946373374337E-1)[&rate=5.463873769681546E-4]:2.757710222245E-2,34[&rate=5.463873769681546E-4]:2.799446794771E-2)[&rate=5.463873769681546E-4]:1.494950645377E-1);
tree STATE_76950000 [&joint=-21002.825515318178,lnP=-21002.825515318178] = [&R] ((((((66[&rate=6.078487847196017E-4]:7.088588620273E-2,((119[&rate=6.078487847196017E-4]:1.097287025138E0,((135[&rate=6.078487847196017E-4]:3.899284024396E-1,(138[&rate=6.078487847196017E-4]:2.704233591531E-1,136[&rate=6.078487847196017E-4]:1.389165098379E-1)[&rate=6.078487847196017E-4]:3.195050432866E-1)[&rate=6.078487847196017E-4]:3.247378865708E-1,120[&rate=6.078487847196017E-4]:9.667210835309E-1)[&rate=6.078487847196017E-4]:3.467553064833E-2)[&rate=6.078487847196017E-4]:9.852630832497E-1,126[&rate=6.078487847196017E-4]:1.296847585744E0)[&rate=6.078487847196017E-4]:2.121249014369E-2)[&rate=6.078487847196017E-4]:6.505665243196E-2,(((123[&rate=6.078487847196017E-4]:8.883016476545E-3,124[&rate=6.078487847196017E-4]:6.150776039419E-3)[&rate=6.078487847196017E-4]:2.527450147714E-1,122[&rate=6.078487847196017E-4]:2.616280312479E-1)[&rate=6.078487847196017E-4]:3.075075162312E-1,67[&rate=6.078487847196017E-4]:6.786299713845E-2)[&rate=6.078487847196017E-4]:6.807954149625E-2)[&rate=6.078487847196017E-4]:7.313758544306E-1,34[&rate=6.078487847196017E-4]:4.304694435224E-3)[&rate=6.078487847196017E-4]:7.872012091296E-2,33[&rate=6.078487847196017E-4]:6.658645918381E-2)[&rate=6.078487847196017E-4]:1.381585499742E-2,(32[&rate=6.078487847196017E-4]:5.61232354001E-2,((125[&rate=6.078487847196017E-4]:1.17062643147E0,((52[&rate=6.078487847196017E-4]:5.822656870853E-1,((133[&rate=6.078487847196017E-4]:3.595542229306E-1,(134[&rate=6.078487847196017E-4]:9.354041735511E-2,137[&rate=6.078487847196017E-4]:1.647732940673E-1)[&rate=6.078487847196017E-4]:2.358768192743E-1)[&rate=6.078487847196017E-4]:9.340245746517E-1,(103[&rate=6.078487847196017E-4]:9.230386349298E-1,(29[&rate=6.078487847196017E-4]:4.634521831771E-1,(5[&rate=6.078487847196017E-4]:8.834456716999E-2,12[&rate=6.078487847196017E-4]:1.267007315535E-1)[&rate=6.078487847196017E-4]:2.299021365551E-1)[&rate=6.078487847196017E-4]:6.924631640815E-1)[&rate=6.078487847196017E-4]:1.260951121557E0)[&rate=6.078487847196017E-4]:6.256966515987E-2)[&rate=6.078487847196017E-4]:2.392039652936E-1,(((((((72[&rate=6.078487847196017E-4]:7.805696369092E-2,78[&rate=6.078487847196017E-4]:9.997477191023E-2)[&rate=6.078487847196017E-4]:1.744248186864E-1,79[&rate=6.078487847196017E-4]:2.743995905966E-1)[&rate=6.078487847196017E-4]:5.799368683666E-2,82[&rate=6.078487847196017E-4]:3.406124555153E-1)[&rate=6.078487847196017E-4]:2.821997373104E-1,(73[&rate=6.078487847196017E-4]:5.365014930416E-1,(81[&rate=6.078487847196017E-4]:1.096446057397E-1,80[&rate=6.078487847196017E-4]:1.096446057397E-1)[&rate=6.078487847196017E-4]:3.775418188088E-1)[&rate=6.078487847196017E-4]:1.191874121129E-1)[&rate=6.078487847196017E-4]:4.094191358568E-2,(71[&rate=6.078487847196017E-4]:3.087981795322E-1,77[&rate=6.078487847196017E-4]:3.718118781623E-1)[&rate=6.078487847196017E-4]:3.193394885232E-1)[&rate=6.078487847196017E-4]:5.535990144824E-2,(75[&rate=6.078487847196017E-4]:5.628834658407E-1,(74[&rate=6.078487847196017E-4]:5.518236457548E-1,(76[&rate=6.078487847196017E-4]:3.991111384516E-1,70[&rate=6.078487847196017E-4]:3.607549740682E-1)[&rate=6.078487847196017E-4]:1.527125073032E-1)[&rate=6.078487847196017E-4]:1.105982008587E-2)[&rate=6.078487847196017E-4]:1.891072543477E-1)[&rate=6.078487847196017E-4]:5.382510491488E-1,53[&rate=6.078487847196017E-4]:5.437787107252E-1)[&rate=6.078487847196017E-4]:2.694942203423E-1)[&rate=6.078487847196017E-4]:5.67736014064E-1)[&rate=6.078487847196017E-4]:3.802745614222E-1,((((((58[&rate=6.078487847196017E-4]:2.133729461107E-1,37[&rate=6.078487847196017E-4]:2.324986291708E-1)[&rate=6.078487847196017E-4]:3.201244491411E-2,(55[&rate=6.078487847196017E-4]:1.932593016099E-1,56[&rate=6.078487847196017E-4]:1.932593016099E-1)[&rate=6.078487847196017E-4]:2.480368504324E-2)[&rate=6.078487847196017E-4]:3.892284387471E-2,59[&rate=6.078487847196017E-4]:2.651825518394E-1)[&rate=6.078487847196017E-4]:1.997730102925E-2,54[&rate=6.078487847196017E-4]:2.469084867485E-1)[&rate=6.078487847196017E-4]:6.803924455673E-2,57[&rate=6.078487847196017E-4]:3.559313378625E-1)[&rate=6.078487847196017E-4]:1.747186423613E-1,68[&rate=6.078487847196017E-4]:4.787374119177E-1)[&rate=6.078487847196017E-4]:9.05496914308E-1)[&rate=6.078487847196017E-4]:1.045410537958E-1)[&rate=6.078487847196017E-4]:1.879962672642E-2)[&rate=6.078487847196017E-4]:6.0735921056E-2,((38[&rate=6.078487847196017E-4]:1.072303925658E0,(((((100[&rate=6.078487847196017E-4]:2.329239478282E-1,94[&rate=6.078487847196017E-4]:2.329239478282E-1)[&rate=6.078487847196017E-4]:2.053873761932E-1,95[&rate=6.078487847196017E-4]:5.230107775735E-1)[&rate=6.078487847196017E-4]:1.302488608751E-1,((99[&rate=6.078487847196017E-4]:3.535429741227E-1,96[&rate=6.078487847196017E-4]:3.180238484398E-1)[&rate=6.078487847196017E-4]:1.4182355464E-1,98[&rate=6.078487847196017E-4]:4.735086052654E-1)[&rate=6.078487847196017E-4]:1.688220714344E-1)[&rate=6.078487847196017E-4]:1.129463579424E-1,(147[&rate=6.078487847196017E-4]:6.027951546906E-1,(((97[&rate=6.078487847196017E-4]:2.305704941819E-1,16[&rate=6.078487847196017E-4]:2.387101671665E0)[&rate=6.078487847196017E-4]:1.295299347685E-2,146[&rate=6.078487847196017E-4]:4.347803182598E-1)[&rate=6.078487847196017E-4]:1.400925547257E-1,(((101[&rate=6.078487847196017E-4]:6.991603337795E-1,(((((((13[&rate=6.078487847196017E-4]:4.992684970999E-1,19[&rate=6.078487847196017E-4]:5.376246614835E-1)[&rate=6.078487847196017E-4]:1.475753581189E-1,115[&rate=6.078487847196017E-4]:5.646520743969E-1)[&rate=6.078487847196017E-4]:4.86848080106E-1,(108[&rate=6.078487847196017E-4]:8.340154110484E-1,((109[&rate=6.078487847196017E-4]:5.498517993243E-1,107[&rate=6.078487847196017E-4]:5.306737171325E-1)[&rate=6.078487847196017E-4]:6.125452514985E-2,(114[&rate=6.078487847196017E-4]:2.831589976863E-1,112[&rate=6.078487847196017E-4]:3.653507785082E-1)[&rate=6.078487847196017E-4]:2.484952719933E-1)[&rate=6.078487847196017E-4]:2.448268947934E-1)[&rate=6.078487847196017E-4]:2.750189900299E-1)[&rate=6.078487847196017E-4]:2.12608819489E-1,(((106[&rate=6.078487847196017E-4]:3.222949714573E-1,104[&rate=6.078487847196017E-4]:3.222949714573E-1)[&rate=6.078487847196017E-4]:2.763346979973E-1,(139[&rate=6.078487847196017E-4]:2.918501774113E-1,111[&rate=6.078487847196017E-4]:1.165077116579E-1)[&rate=6.078487847196017E-4]:4.98560313961E-1)[&rate=6.078487847196017E-4]:6.921859144639E-1,((148[&rate=6.078487847196017E-4]:3.130643107698E-1,143[&rate=6.078487847196017E-4]:3.103245847424E-1)[&rate=6.078487847196017E-4]:4.557469435804E-1,116[&rate=6.078487847196017E-4]:7.304550899665E-1)[&rate=6.078487847196017E-4]:5.000865213493E-1)[&rate=6.078487847196017E-4]:3.356736267613E-2)[&rate=6.078487847196017E-4]:1.092389851772E-1,(((17[&rate=6.078487847196017E-4]:2.506163008835E-1,14[&rate=6.078487847196017E-4]:2.122601364998E-1)[&rate=6.078487847196017E-4]:6.516775138884E-1,(113[&rate=6.078487847196017E-4]:8.328654818606E-1,((117[&rate=6.078487847196017E-4]:5.266619587521E-1,(4[&rate=6.078487847196017E-4]:1.721551874196E-1,30[&rate=6.078487847196017E-4]:3.447579271456E-1)[&rate=6.078487847196017E-4]:2.942327987297E-1)[&rate=6.078487847196017E-4]:7.425559593607E-2,9[&rate=6.078487847196017E-4]:5.899586505785E-1)[&rate=6.078487847196017E-4]:2.346876532001E-1)[&rate=6.078487847196017E-4]:3.107216852759E-2)[&rate=6.078487847196017E-4]:2.178391986246E-1,(110[&rate=6.078487847196017E-4]:6.687895898372E-1,105[&rate=6.078487847196017E-4]:6.468717816181E-1)[&rate=6.078487847196017E-4]:4.075078071209E-1)[&rate=6.078487847196017E-4]:3.737628909781E-1)[&rate=6.078487847196017E-4]:1.613272885831E-1,(((102[&rate=6.078487847196017E-4]:7.654946148814E-2,((23[&rate=6.078487847196017E-4]:4.308706449956E-1,(20[&rate=6.078487847196017E-4]:4.164926006613E-1,25[&rate=6.078487847196017E-4]:4.356706828531E-1)[&rate=6.078487847196017E-4]:6.158866252145E-3)[&rate=6.078487847196017E-4]:3.576234001655E-1,(11[&rate=6.078487847196017E-4]:5.748330345338E-1,140[&rate=6.078487847196017E-4]:5.556549523421E-1)[&rate=6.078487847196017E-4]:1.287295037781E-1)[&rate=6.078487847196017E-4]:4.387403478338E-1)[&rate=6.078487847196017E-4]:2.869216571084E-2,(24[&rate=6.078487847196017E-4]:8.931816486074E-1,((21[&rate=6.078487847196017E-4]:6.247049718617E-1,28[&rate=6.078487847196017E-4]:6.493625061081E-1)[&rate=6.078487847196017E-4]:2.286560397772E-1,1[&rate=6.078487847196017E-4]:9.171717602236E-2)[&rate=6.078487847196017E-4]:2.064255477683E-2)[&rate=6.078487847196017E-4]:3.737038142079E-1)[&rate=6.078487847196017E-4]:4.192079504788E-1,((141[&rate=6.078487847196017E-4]:4.683804195534E-1,(144[&rate=6.078487847196017E-4]:1.518645154641E-1,145[&rate=6.078487847196017E-4]:1.573439675191E-1)[&rate=6.078487847196017E-4]:3.137761780619E-1)[&rate=6.078487847196017E-4]:2.674660517005E-1,142[&rate=6.078487847196017E-4]:7.385861972815E-1)[&rate=6.078487847196017E-4]:1.032438722862E0)[&rate=6.078487847196017E-4]:1.844484815673E-2)[&rate=6.078487847196017E-4]:8.573176339305E-2,((((18[&rate=6.078487847196017E-4]:5.832450105361E-1,6[&rate=6.078487847196017E-4]:5.20231311906E-1)[&rate=6.078487847196017E-4]:1.997212235514E-1,(10[&rate=6.078487847196017E-4]:1.947176978997E-1,15[&rate=6.078487847196017E-4]:2.330738622832E-1)[&rate=6.078487847196017E-4]:5.416731937221E-1)[&rate=6.078487847196017E-4]:1.18971266006E-1,((((83[&rate=6.078487847196017E-4]:1.671349743611E-1,(93[&rate=6.078487847196017E-4]:1.529089656263E-1,86[&rate=6.078487847196017E-4]:1.392103354893E-1)[&rate=6.078487847196017E-4]:2.792463887182E-2)[&rate=6.078487847196017E-4]:1.624077188365E-2,(84[&rate=6.078487847196017E-4]:7.520843704155E-2,85[&rate=6.078487847196017E-4]:7.520843704155E-2)[&rate=6.078487847196017E-4]:1.081673092032E-1)[&rate=6.078487847196017E-4]:2.656875861166E-2,((92[&rate=6.078487847196017E-4]:1.323617464215E-1,(90[&rate=6.078487847196017E-4]:9.793706587647E-2,91[&rate=6.078487847196017E-4]:9.793706587647E-2)[&rate=6.078487847196017E-4]:3.442468054501E-2)[&rate=6.078487847196017E-4]:4.17329052241E-2,87[&rate=6.078487847196017E-4]:1.603960215086E-1)[&rate=6.078487847196017E-4]:4.954848334781E-2)[&rate=6.078487847196017E-4]:7.563386119685E-1,(88[&rate=6.078487847196017E-4]:2.132898149906E-1,89[&rate=6.078487847196017E-4]:2.269884451276E-1)[&rate=6.078487847196017E-4]:7.529933018343E-1)[&rate=6.078487847196017E-4]:3.603119175151E-1)[&rate=6.078487847196017E-4]:1.056220921992E-2,3[&rate=6.078487847196017E-4]:7.974312161628E-1)[&rate=6.078487847196017E-4]:8.284552470373E-1)[&rate=6.078487847196017E-4]:7.601359660688E-2)[&rate=6.078487847196017E-4]:5.244153370646E-1,(((22[&rate=6.078487847196017E-4]:5.958729823093E-1,27[&rate=6.078487847196017E-4]:6.123113384737E-1)[&rate=6.078487847196017E-4]:2.75653539585E-1,(31[&rate=6.078487847196017E-4]:8.989316132025E-1,((7[&rate=6.078487847196017E-4]:3.011272655176E-1,8[&rate=6.078487847196017E-4]:3.011272655176E-1)[&rate=6.078487847196017E-4]:2.678969269257E-1,26[&rate=6.078487847196017E-4]:6.758735075118E-1)[&rate=6.078487847196017E-4]:1.792224892523E-1)[&rate=6.078487847196017E-4]:2.738942923982E-2)[&rate=6.078487847196017E-4]:3.662982566652E-1,2[&rate=6.078487847196017E-4]:1.065222038833E0)[&rate=6.078487847196017E-4]:1.141915275846E0)[&rate=6.078487847196017E-4]:2.005928241564E-1,39[&rate=6.078487847196017E-4]:4.510043360067E-1)[&rate=6.078487847196017E-4]:3.649957743976E-3)[&rate=6.078487847196017E-4]:9.076381175958E-2)[&rate=6.078487847196017E-4]:8.144362858565E-2)[&rate=6.078487847196017E-4]:1.410795200548E-3,40[&rate=6.078487847196017E-4]:6.282725292964E-1)[&rate=6.078487847196017E-4]:5.123374072911E-1)[&rate=6.078487847196017E-4]:3.460512302769E-1,((121[&rate=6.078487847196017E-4]:1.284854651902E0,127[&rate=6.078487847196017E-4]:1.725950542313E0)[&rate=6.078487847196017E-4]:1.203948962816E0,((35[&rate=6.078487847196017E-4]:4.541331012615E-4,36[&rate=6.078487847196017E-4]:4.702947556702E-2)[&rate=6.078487847196017E-4]:3.074205702048E-1,((((((48[&rate=6.078487847196017E-4]:3.502994184625E-1,41[&rate=6.078487847196017E-4]:3.06583571468E-1)[&rate=6.078487847196017E-4]:2.708995674402E-2,42[&rate=6.078487847196017E-4]:3.391380090863E-1)[&rate=6.078487847196017E-4]:2.201828805648E-1,(43[&rate=6.078487847196017E-4]:5.423236461148E-1,46[&rate=6.078487847196017E-4]:5.423236461148E-1)[&rate=6.078487847196017E-4]:6.617757140496E-2)[&rate=6.078487847196017E-4]:1.257443322266E-1,(51[&rate=6.078487847196017E-4]:6.965209959429E-1,((44[&rate=6.078487847196017E-4]:2.651592305446E-1,47[&rate=6.078487847196017E-4]:2.706237114189E-1)[&rate=6.078487847196017E-4]:3.984367037532E-1,(49[&rate=6.078487847196017E-4]:5.306816986781E-1,50[&rate=6.078487847196017E-4]:5.306816986781E-1)[&rate=6.078487847196017E-4]:1.055918312482E-1)[&rate=6.078487847196017E-4]:5.478298514237E-2)[&rate=6.078487847196017E-4]:1.040214943193E-2)[&rate=6.078487847196017E-4]:1.751122025212E-2,45[&rate=6.078487847196017E-4]:7.435600486871E-1)[&rate=6.078487847196017E-4]:2.622650775476E-1,((((60[&rate=6.078487847196017E-4]:7.749634777381E-2,(64[&rate=6.078487847196017E-4]:2.196371416025E-1,62[&rate=6.078487847196017E-4]:2.607330320135E-1)[&rate=6.078487847196017E-4]:8.54413767801E-3)[&rate=6.078487847196017E-4]:1.663900058628E-1,65[&rate=6.078487847196017E-4]:2.438863536366E-1)[&rate=6.078487847196017E-4]:2.979880350406E-1,(61[&rate=6.078487847196017E-4]:5.024290721562E-2,63[&rate=6.078487847196017E-4]:9.14701680458E-3)[&rate=6.078487847196017E-4]:6.834123033793E-1)[&rate=6.078487847196017E-4]:7.993212104736E-1,(((118[&rate=6.078487847196017E-4]:6.612740642261E-1,69[&rate=6.078487847196017E-4]:6.722329683357E-1)[&rate=6.078487847196017E-4]:5.585677776916E-3,((129[&rate=6.078487847196017E-4]:1.499610729797E-1,(130[&rate=6.078487847196017E-4]:1.410019394977E-1,132[&rate=6.078487847196017E-4]:1.43741665525E-1)[&rate=6.078487847196017E-4]:8.959133482008E-3)[&rate=6.078487847196017E-4]:1.326134345668E-1,131[&rate=6.078487847196017E-4]:2.853142335739E-1)[&rate=6.078487847196017E-4]:2.472989330866E-1)[&rate=6.078487847196017E-4]:8.032630365976E-1,128[&rate=6.078487847196017E-4]:1.330396751203E0)[&rate=6.078487847196017E-4]:6.285364246793E-2)[&rate=6.078487847196017E-4]:3.859709448548E-1)[&rate=6.078487847196017E-4]:5.742048806774E-2)[&rate=6.078487847196017E-4]:5.490151415155E-2)[&rate=6.078487847196017E-4]:4.532134919622E-1)[&rate=6.078487847196017E-4]:2.046005806118E-1);
tree STATE_77040000 [&joint=-20977.795605660536,lnP=-20977.795605660536] = [&R] ((((38[&rate=6.035876357107992E-4]:8.866659469822E-1,((((2[&rate=6.035876357107992E-4]:6.739182893256E-1,((31[&rate=6.035876357107992E-4]:5.001116235154E-1,(22[&rate=6.035876357107992E-4]:2.246420081944E-1,27[&rate=6.035876357107992E-4]:2.410803643587E-1)[&rate=6.035876357107992E-4]:2.20675094773E-1)[&rate=6.035876357107992E-4]:1.539525158266E-1,((7[&rate=6.035876357107992E-4]:3.91780045738E-2,8[&rate=6.035876357107992E-4]:3.91780045738E-2)[&rate=6.035876357107992E-4]:4.135403063342E-1,26[&rate=6.035876357107992E-4]:5.595676259766E-1)[&rate=6.035876357107992E-4]:5.066089692708E-2)[&rate=6.035876357107992E-4]:2.472514102576E-1)[&rate=6.035876357107992E-4]:1.838984995443E0,(40[&rate=6.035876357107992E-4]:5.191894897077E-1,((101[&rate=6.035876357107992E-4]:7.308164264592E-1,((((((23[&rate=6.035876357107992E-4]:6.897092979424E-1,(20[&rate=6.035876357107992E-4]:1.595455046429E-1,25[&rate=6.035876357107992E-4]:1.787235868346E-1)[&rate=6.035876357107992E-4]:5.219446152174E-1)[&rate=6.035876357107992E-4]:1.496558627183E-1,(140[&rate=6.035876357107992E-4]:6.517291573735E-1,11[&rate=6.035876357107992E-4]:6.709072395652E-1)[&rate=6.035876357107992E-4]:8.352641424624E-2)[&rate=6.035876357107992E-4]:5.625630785296E-1,102[&rate=6.035876357107992E-4]:2.512433076835E-1)[&rate=6.035876357107992E-4]:4.189783504984E-2,(((21[&rate=6.035876357107992E-4]:5.293491558094E-1,28[&rate=6.035876357107992E-4]:5.540066900559E-1)[&rate=6.035876357107992E-4]:3.227003261216E-1,1[&rate=6.035876357107992E-4]:9.040564631455E-2)[&rate=6.035876357107992E-4]:1.062034706304E-1,24[&rate=6.035876357107992E-4]:9.774310347532E-1)[&rate=6.035876357107992E-4]:4.773539435965E-1)[&rate=6.035876357107992E-4]:4.113344014136E-2,(((((((108[&rate=6.035876357107992E-4]:5.792270193889E-3,107[&rate=6.035876357107992E-4]:8.531996221246E-3)[&rate=6.035876357107992E-4]:5.116233066452E-1,(109[&rate=6.035876357107992E-4]:4.045452680137E-1,(114[&rate=6.035876357107992E-4]:1.302540641939E-1,112[&rate=6.035876357107992E-4]:2.124458450158E-1)[&rate=6.035876357107992E-4]:1.948391490253E-1)[&rate=6.035876357107992E-4]:1.347881170445E-1)[&rate=6.035876357107992E-4]:2.829173437308E-1,(13[&rate=6.035876357107992E-4]:4.884375221046E-1,19[&rate=6.035876357107992E-4]:5.267936864883E-1)[&rate=6.035876357107992E-4]:3.365529327118E-1)[&rate=6.035876357107992E-4]:2.046656949399E-2,115[&rate=6.035876357107992E-4]:7.632652434885E-1)[&rate=6.035876357107992E-4]:1.580743787679E-1,((148[&rate=6.035876357107992E-4]:3.042388390069E-1,143[&rate=6.035876357107992E-4]:3.014991129795E-1)[&rate=6.035876357107992E-4]:5.890295969721E-1,(((104[&rate=6.035876357107992E-4]:2.267134540526E-1,139[&rate=6.035876357107992E-4]:4.184942759703E-1)[&rate=6.035876357107992E-4]:8.464848160804E-3,(106[&rate=6.035876357107992E-4]:9.504131363395E-3,111[&rate=6.035876357107992E-4]:2.594248752777E-2)[&rate=6.035876357107992E-4]:2.2567417085E-1)[&rate=6.035876357107992E-4]:4.360198489748E-1,116[&rate=6.035876357107992E-4]:6.109241785854E-1)[&rate=6.035876357107992E-4]:2.439880930099E-1)[&rate=6.035876357107992E-4]:6.642735066113E-2)[&rate=6.035876357107992E-4]:3.41293059951E-1,((110[&rate=6.035876357107992E-4]:7.964891322387E-1,105[&rate=6.035876357107992E-4]:7.745713240196E-1)[&rate=6.035876357107992E-4]:2.39551939487E-1,(((117[&rate=6.035876357107992E-4]:7.293985729102E-1,(9[&rate=6.035876357107992E-4]:6.798992922448E-1,(4[&rate=6.035876357107992E-4]:1.862225429322E-1,30[&rate=6.035876357107992E-4]:3.588252826582E-1)[&rate=6.035876357107992E-4]:4.443616808195E-1)[&rate=6.035876357107992E-4]:3.854037655579E-2)[&rate=6.035876357107992E-4]:1.522778404204E-1,113[&rate=6.035876357107992E-4]:8.78936687303E-1)[&rate=6.035876357107992E-4]:1.488975881825E-1,(17[&rate=6.035876357107992E-4]:8.50515293292E-1,14[&rate=6.035876357107992E-4]:8.121591289083E-1)[&rate=6.035876357107992E-4]:2.156751465772E-1)[&rate=6.035876357107992E-4]:1.36862482948E-2)[&rate=6.035876357107992E-4]:3.033039392489E-1)[&rate=6.035876357107992E-4]:4.410930540232E-2,(((141[&rate=6.035876357107992E-4]:6.985835167802E-2,145[&rate=6.035876357107992E-4]:7.259807770561E-2)[&rate=6.035876357107992E-4]:1.547236038834E-1,144[&rate=6.035876357107992E-4]:2.218422295341E-1)[&rate=6.035876357107992E-4]:1.835149482349E-1,142[&rate=6.035876357107992E-4]:4.108366298239E-1)[&rate=6.035876357107992E-4]:1.150699878334E0)[&rate=6.035876357107992E-4]:1.931341718273E-2)[&rate=6.035876357107992E-4]:2.276298375843E-2,((((88[&rate=6.035876357107992E-4]:1.12711377246E-1,89[&rate=6.035876357107992E-4]:1.26410007383E-1)[&rate=6.035876357107992E-4]:2.639086414214E-1,((92[&rate=6.035876357107992E-4]:1.33309258866E-1,(90[&rate=6.035876357107992E-4]:8.9539791778E-2,91[&rate=6.035876357107992E-4]:8.9539791778E-2)[&rate=6.035876357107992E-4]:4.376946708799E-2)[&rate=6.035876357107992E-4]:1.021193002767E-1,(((86[&rate=6.035876357107992E-4]:1.597827748098E-1,84[&rate=6.035876357107992E-4]:1.597827748098E-1)[&rate=6.035876357107992E-4]:1.765343126253E-2,((85[&rate=6.035876357107992E-4]:1.496435596974E-1,83[&rate=6.035876357107992E-4]:1.496435596974E-1)[&rate=6.035876357107992E-4]:1.485686290494E-2,93[&rate=6.035876357107992E-4]:1.781990527394E-1)[&rate=6.035876357107992E-4]:1.293578346991E-2)[&rate=6.035876357107992E-4]:4.153036417038E-2,87[&rate=6.035876357107992E-4]:2.189665702427E-1)[&rate=6.035876357107992E-4]:2.76335876299E-3)[&rate=6.035876357107992E-4]:1.548900896617E-1)[&rate=6.035876357107992E-4]:6.182115463165E-1,3[&rate=6.035876357107992E-4]:4.551055375868E-1)[&rate=6.035876357107992E-4]:3.466789842797E-1,((6[&rate=6.035876357107992E-4]:5.048929929694E-1,(10[&rate=6.035876357107992E-4]:2.171468625997E-1,15[&rate=6.035876357107992E-4]:2.555030269832E-1)[&rate=6.035876357107992E-4]:3.041844865341E-1)[&rate=6.035876357107992E-4]:2.232538037126E-1,18[&rate=6.035876357107992E-4]:7.911604953122E-1)[&rate=6.035876357107992E-4]:1.256925197049E-1)[&rate=6.035876357107992E-4]:5.525133187393E-1)[&rate=6.035876357107992E-4]:3.79258311881E-1)[&rate=6.035876357107992E-4]:7.168005271723E-1,(((39[&rate=6.035876357107992E-4]:4.318880733043E-1,97[&rate=6.035876357107992E-4]:3.608498219381E-1)[&rate=6.035876357107992E-4]:2.302430682235E-2,146[&rate=6.035876357107992E-4]:5.751309593616E-1)[&rate=6.035876357107992E-4]:2.066675283349E-3,16[&rate=6.035876357107992E-4]:2.542471981527E0)[&rate=6.035876357107992E-4]:1.747373922771E-2)[&rate=6.035876357107992E-4]:4.473669507001E-2)[&rate=6.035876357107992E-4]:3.698799223173E-2)[&rate=6.035876357107992E-4]:9.174583006364E-2,147[&rate=6.035876357107992E-4]:7.053003611834E-1)[&rate=6.035876357107992E-4]:1.493428345957E-1,(((100[&rate=6.035876357107992E-4]:3.167066197338E-1,94[&rate=6.035876357107992E-4]:3.167066197338E-1)[&rate=6.035876357107992E-4]:1.48999492142E-1,95[&rate=6.035876357107992E-4]:5.504055654278E-1)[&rate=6.035876357107992E-4]:1.502893852459E-1,(98[&rate=6.035876357107992E-4]:4.976231871799E-1,(99[&rate=6.035876357107992E-4]:4.006030050075E-1,96[&rate=6.035876357107992E-4]:3.650838793247E-1)[&rate=6.035876357107992E-4]:1.188781056696E-1)[&rate=6.035876357107992E-4]:1.921428017451E-1)[&rate=6.035876357107992E-4]:2.3591545822E-1)[&rate=6.035876357107992E-4]:1.577058113125E-1)[&rate=6.035876357107992E-4]:2.627301294661E-1,(((35[&rate=6.035876357107992E-4]:1.68354870034E-1,(((45[&rate=6.035876357107992E-4]:5.147401162499E-1,47[&rate=6.035876357107992E-4]:5.229368375613E-1)[&rate=6.035876357107992E-4]:1.154173318815E-1,(44[&rate=6.035876357107992E-4]:5.680185466168E-1,((49[&rate=6.035876357107992E-4]:1.836020426312E-1,50[&rate=6.035876357107992E-4]:1.836020426312E-1)[&rate=6.035876357107992E-4]:3.26675237363E-1,(((42[&rate=6.035876357107992E-4]:2.373481587131E-1,(41[&rate=6.035876357107992E-4]:1.350058504526E-1,48[&rate=6.035876357107992E-4]:1.787216974471E-1)[&rate=6.035876357107992E-4]:9.687782738619E-2)[&rate=6.035876357107992E-4]:1.627253465387E-1,(43[&rate=6.035876357107992E-4]:4.134687104288E-1,46[&rate=6.035876357107992E-4]:4.134687104288E-1)[&rate=6.035876357107992E-4]:3.578512269167E-2)[&rate=6.035876357107992E-4]:7.357944955077E-2,51[&rate=6.035876357107992E-4]:4.955108782998E-1)[&rate=6.035876357107992E-4]:2.023088256868E-2)[&rate=6.035876357107992E-4]:3.041886225106E-2)[&rate=6.035876357107992E-4]:6.487114195173E-2)[&rate=6.035876357107992E-4]:2.584412366655E-1,((((64[&rate=6.035876357107992E-4]:2.987998097088E-1,65[&rate=6.035876357107992E-4]:1.481148782021E-1)[&rate=6.035876357107992E-4]:1.405418860602E-2,(62[&rate=6.035876357107992E-4]:2.845558751749E-1,60[&rate=6.035876357107992E-4]:9.277505325716E-2)[&rate=6.035876357107992E-4]:6.939401355093E-2)[&rate=6.035876357107992E-4]:2.711752685003E-1,(61[&rate=6.035876357107992E-4]:2.438344389533E-1,63[&rate=6.035876357107992E-4]:2.027385485423E-1)[&rate=6.035876357107992E-4]:3.812907182729E-1)[&rate=6.035876357107992E-4]:8.386281547873E-1,(128[&rate=6.035876357107992E-4]:1.204785854909E0,((69[&rate=6.035876357107992E-4]:5.717404150903E-1,118[&rate=6.035876357107992E-4]:5.607815109806E-1)[&rate=6.035876357107992E-4]:1.281550617726E-1,((131[&rate=6.035876357107992E-4]:9.931365676196E-2,130[&rate=6.035876357107992E-4]:9.65739307346E-2)[&rate=6.035876357107992E-4]:1.072898868148E-1,(132[&rate=6.035876357107992E-4]:1.926800558367E-1,129[&rate=6.035876357107992E-4]:1.899403298093E-1)[&rate=6.035876357107992E-4]:1.392348774002E-2)[&rate=6.035876357107992E-4]:3.480864538339E-1)[&rate=6.035876357107992E-4]:6.555753095532E-1)[&rate=6.035876357107992E-4]:1.192414297071E-1)[&rate=6.035876357107992E-4]:3.37967612472E-1)[&rate=6.035876357107992E-4]:3.512709623347E-2)[&rate=6.035876357107992E-4]:1.884723363252E-2,121[&rate=6.035876357107992E-4]:2.313229500927E0)[&rate=6.035876357107992E-4]:1.87479533061E-1,(127[&rate=6.035876357107992E-4]:2.670362777148E0,36[&rate=6.035876357107992E-4]:1.498148319422E-1)[&rate=6.035876357107992E-4]:2.71442147251E-1)[&rate=6.035876357107992E-4]:1.723489932053E-1)[&rate=6.035876357107992E-4]:5.398798433422E-1,(66[&rate=6.035876357107992E-4]:4.098354328743E-1,(((123[&rate=6.035876357107992E-4]:3.69854637335E-1,(122[&rate=6.035876357107992E-4]:2.982799757116E-1,124[&rate=6.035876357107992E-4]:2.955477352745E-1)[&rate=6.035876357107992E-4]:7.157466162342E-2)[&rate=6.035876357107992E-4]:2.360211403893E-1,67[&rate=6.035876357107992E-4]:1.046032273837E-1)[&rate=6.035876357107992E-4]:2.167527800055E-1,((119[&rate=6.035876357107992E-4]:1.666366344143E0,((138[&rate=6.035876357107992E-4]:1.945681664637E-1,136[&rate=6.035876357107992E-4]:6.306131714851E-2)[&rate=6.035876357107992E-4]:6.89341642977E-1,135[&rate=6.035876357107992E-4]:6.839098094407E-1)[&rate=6.035876357107992E-4]:6.345113292226E-1)[&rate=6.035876357107992E-4]:4.654495040048E-1,(120[&rate=6.035876357107992E-4]:1.452079015089E0,126[&rate=6.035876357107992E-4]:7.622669034039E-1)[&rate=6.035876357107992E-4]:5.838464220998E-1)[&rate=6.035876357107992E-4]:2.224168715704E-1)[&rate=6.035876357107992E-4]:8.847942548512E-2)[&rate=6.035876357107992E-4]:6.770750404008E-1)[&rate=6.035876357107992E-4]:7.047390524846E-2,(((34[&rate=6.035876357107992E-4]:2.596473045567E-2,((125[&rate=6.035876357107992E-4]:1.194289259547E0,((((137[&rate=6.035876357107992E-4]:7.987203002165E-1,(133[&rate=6.035876357107992E-4]:7.349307853805E-1,134[&rate=6.035876357107992E-4]:7.047937990794E-1)[&rate=6.035876357107992E-4]:2.269362442491E-2)[&rate=6.035876357107992E-4]:6.806194096138E-1,53[&rate=6.035876357107992E-4]:6.56164322451E-1)[&rate=6.035876357107992E-4]:1.077813833516E-2,(((((82[&rate=6.035876357107992E-4]:2.669798842153E-1,79[&rate=6.035876357107992E-4]:2.587607061332E-1)[&rate=6.035876357107992E-4]:3.728171014063E-3,(72[&rate=6.035876357107992E-4]:2.472938866189E-3,78[&rate=6.035876357107992E-4]:2.43907470855E-2)[&rate=6.035876357107992E-4]:2.380981300618E-1)[&rate=6.035876357107992E-4]:7.014205423371E-2,((71[&rate=6.035876357107992E-4]:2.666132962907E-1,77[&rate=6.035876357107992E-4]:3.296269949208E-1)[&rate=6.035876357107992E-4]:9.989476229821E-3,73[&rate=6.035876357107992E-4]:3.450959232054E-1)[&rate=6.035876357107992E-4]:2.863089858646E-2)[&rate=6.035876357107992E-4]:2.376898596879E-1,(81[&rate=6.035876357107992E-4]:1.985312642213E-1,80[&rate=6.035876357107992E-4]:1.985312642213E-1)[&rate=6.035876357107992E-4]:3.635703487654E-1)[&rate=6.035876357107992E-4]:2.129444087122E-1,(((74[&rate=6.035876357107992E-4]:3.135101483779E-1,76[&rate=6.035876357107992E-4]:3.135101483779E-1)[&rate=6.035876357107992E-4]:2.192975160886E-2,70[&rate=6.035876357107992E-4]:2.970837356033E-1)[&rate=6.035876357107992E-4]:5.822946158627E-2,75[&rate=6.035876357107992E-4]:3.93669361573E-1)[&rate=6.035876357107992E-4]:4.30691728619E-1)[&rate=6.035876357107992E-4]:5.890444292063E-1)[&rate=6.035876357107992E-4]:9.149685056309E-3,(52[&rate=6.035876357107992E-4]:4.864387147957E-1,(103[&rate=6.035876357107992E-4]:1.071907523962E0,(29[&rate=6.035876357107992E-4]:6.767682884758E-1,(5[&rate=6.035876357107992E-4]:4.794706839996E-2,12[&rate=6.035876357107992E-4]:8.630323278342E-2)[&rate=6.035876357107992E-4]:4.836157406238E-1)[&rate=6.035876357107992E-4]:6.28015947815E-1)[&rate=6.035876357107992E-4]:1.078824925395E0)[&rate=6.035876357107992E-4]:1.978501523581E-1)[&rate=6.035876357107992E-4]:7.285796273657E-1)[&rate=6.035876357107992E-4]:2.338615288223E-1,((((54[&rate=6.035876357107992E-4]:1.555934239117E-1,37[&rate=6.035876357107992E-4]:2.320961561521E-1)[&rate=6.035876357107992E-4]:2.006970168746E-1,((57[&rate=6.035876357107992E-4]:3.743243044649E-1,(56[&rate=6.035876357107992E-4]:3.075717362982E-1,55[&rate=6.035876357107992E-4]:3.075717362982E-1)[&rate=6.035876357107992E-4]:5.582360641797E-2)[&rate=6.035876357107992E-4]:6.649221293616E-3,58[&rate=6.035876357107992E-4]:3.973669683815E-1)[&rate=6.035876357107992E-4]:1.630052158506E-2)[&rate=6.035876357107992E-4]:2.655827201329E-2,59[&rate=6.035876357107992E-4]:4.211000789198E-1)[&rate=6.035876357107992E-4]:4.368048394785E-1,68[&rate=6.035876357107992E-4]:8.087245905293E-1)[&rate=6.035876357107992E-4]:4.527595311732E-1)[&rate=6.035876357107992E-4]:1.752149451555E-1)[&rate=6.035876357107992E-4]:7.333973141635E-2,33[&rate=6.035876357107992E-4]:8.286610570765E-2)[&rate=6.035876357107992E-4]:6.533863951412E-2,32[&rate=6.035876357107992E-4]:1.427252931671E-1)[&rate=6.035876357107992E-4]:1.297275785073E-1);
tree STATE_77130000 [&joint=-20972.388449630773,lnP=-20972.388449630773] = [&R] (((((((126[&rate=5.932259354169291E-4]:9.815755048849E-1,((135[&rate=5.932259354169291E-4]:3.900386335018E-1,(138[&rate=5.932259354169291E-4]:3.231926405181E-1,136[&rate=5.932259354169291E-4]:1.916857912029E-1)[&rate=5.932259354169291E-4]:2.668459929838E-1)[&rate=5.932259354169291E-4]:4.310961220079E-1,(119[&rate=5.932259354169291E-4]:1.152246801849E0,120[&rate=5.932259354169291E-4]:1.05635639089E0)[&rate=5.932259354169291E-4]:1.68331591402E-2)[&rate=5.932259354169291E-4]:5.981980665396E-1)[&rate=5.932259354169291E-4]:6.263940951141E-1,(((124[&rate=5.932259354169291E-4]:1.713902659924E-1,123[&rate=5.932259354169291E-4]:1.741225064295E-1)[&rate=5.932259354169291E-4]:4.386865073354E-2,122[&rate=5.932259354169291E-4]:2.179911571631E-1)[&rate=5.932259354169291E-4]:4.329198856276E-1,67[&rate=5.932259354169291E-4]:1.4963849245E-1)[&rate=5.932259354169291E-4]:2.111569178641E-1)[&rate=5.932259354169291E-4]:4.80214932679E-3,66[&rate=5.932259354169291E-4]:3.655975596409E-1)[&rate=5.932259354169291E-4]:4.253643487799E-1,(((57[&rate=5.932259354169291E-4]:2.720754778383E-1,(((56[&rate=5.932259354169291E-4]:1.351869023569E-1,55[&rate=5.932259354169291E-4]:1.351869023569E-1)[&rate=5.932259354169291E-4]:7.5347201958E-2,(54[&rate=5.932259354169291E-4]:1.659531651181E-1,37[&rate=5.932259354169291E-4]:2.424558973585E-1)[&rate=5.932259354169291E-4]:1.45262943882E-2)[&rate=5.932259354169291E-4]:1.344429439835E-2,(58[&rate=5.932259354169291E-4]:2.252650855145E-1,59[&rate=5.932259354169291E-4]:2.061394024544E-1)[&rate=5.932259354169291E-4]:2.603571757047E-2)[&rate=5.932259354169291E-4]:3.716811737626E-2)[&rate=5.932259354169291E-4]:1.397996758097E-1,68[&rate=5.932259354169291E-4]:3.599625853419E-1)[&rate=5.932259354169291E-4]:8.82949904863E-1,(125[&rate=5.932259354169291E-4]:1.083116399249E0,(((((77[&rate=5.932259354169291E-4]:2.347414054008E-1,(73[&rate=5.932259354169291E-4]:1.043238768983E-1,71[&rate=5.932259354169291E-4]:3.583072621345E-2)[&rate=5.932259354169291E-4]:1.358969805573E-1)[&rate=5.932259354169291E-4]:4.600406008386E-2,(81[&rate=5.932259354169291E-4]:1.041177981095E-1,80[&rate=5.932259354169291E-4]:1.041177981095E-1)[&rate=5.932259354169291E-4]:1.327920509368E-1)[&rate=5.932259354169291E-4]:1.830170792635E-2,(((78[&rate=5.932259354169291E-4]:5.949992970227E-2,72[&rate=5.932259354169291E-4]:3.758212148296E-2)[&rate=5.932259354169291E-4]:9.075151871062E-2,82[&rate=5.932259354169291E-4]:1.58470626495E-1)[&rate=5.932259354169291E-4]:2.996264612384E-2,79[&rate=5.932259354169291E-4]:1.802140945367E-1)[&rate=5.932259354169291E-4]:8.321664051823E-2)[&rate=5.932259354169291E-4]:4.800627680732E-1,(((76[&rate=5.932259354169291E-4]:4.600715727384E-1,70[&rate=5.932259354169291E-4]:4.217154083549E-1)[&rate=5.932259354169291E-4]:4.323184312548E-2,74[&rate=5.932259354169291E-4]:5.033034158639E-1)[&rate=5.932259354169291E-4]:9.133615692219E-3,75[&rate=5.932259354169291E-4]:5.124370315561E-1)[&rate=5.932259354169291E-4]:2.721523619829E-1)[&rate=5.932259354169291E-4]:7.199295271693E-1,(53[&rate=5.932259354169291E-4]:7.519395795856E-1,((52[&rate=5.932259354169291E-4]:6.012351002423E-1,(133[&rate=5.932259354169291E-4]:7.093652401211E-1,(137[&rate=5.932259354169291E-4]:6.264820475709E-1,134[&rate=5.932259354169291E-4]:5.552491708587E-1)[&rate=5.932259354169291E-4]:1.239790829612E-1)[&rate=5.932259354169291E-4]:6.65752635778E-1)[&rate=5.932259354169291E-4]:5.59461296823E-2,(103[&rate=5.932259354169291E-4]:7.063066787192E-1,(29[&rate=5.932259354169291E-4]:5.91024810054E-1,(5[&rate=5.932259354169291E-4]:1.67047172303E-1,12[&rate=5.932259354169291E-4]:2.054033366865E-1)[&rate=5.932259354169291E-4]:2.787721582991E-1)[&rate=5.932259354169291E-4]:3.481585809939E-1)[&rate=5.932259354169291E-4]:1.615168285766E0)[&rate=5.932259354169291E-4]:1.029550709724E-1)[&rate=5.932259354169291E-4]:6.116282510485E-3)[&rate=5.932259354169291E-4]:5.354430508137E-1)[&rate=5.932259354169291E-4]:3.264627576231E-1)[&rate=5.932259354169291E-4]:9.577005598809E-2)[&rate=5.932259354169291E-4]:4.455049097606E-2,((38[&rate=5.932259354169291E-4]:8.581997110583E-1,((((2[&rate=5.932259354169291E-4]:1.008860133195E0,((31[&rate=5.932259354169291E-4]:1.005586297544E0,(22[&rate=5.932259354169291E-4]:4.729338938838E-1,27[&rate=5.932259354169291E-4]:4.893722500481E-1)[&rate=5.932259354169291E-4]:4.778578831125E-1)[&rate=5.932259354169291E-4]:1.789990063543E-3,(26[&rate=5.932259354169291E-4]:7.350090037454E-1,(7[&rate=5.932259354169291E-4]:3.327039681518E-2,8[&rate=5.932259354169291E-4]:3.327039681518E-2)[&rate=5.932259354169291E-4]:5.948892918617E-1)[&rate=5.932259354169291E-4]:2.285316674241E-1)[&rate=5.932259354169291E-4]:2.288811058609E-1)[&rate=5.932259354169291E-4]:1.537746951592E0,((101[&rate=5.932259354169291E-4]:6.567848784223E-1,(((((((((109[&rate=5.932259354169291E-4]:4.378127256436E-1,114[&rate=5.932259354169291E-4]:3.583606708491E-1)[&rate=5.932259354169291E-4]:7.440847387274E-2,112[&rate=5.932259354169291E-4]:5.149609255437E-1)[&rate=5.932259354169291E-4]:2.858332440092E-1,(107[&rate=5.932259354169291E-4]:3.664185567341E-1,108[&rate=5.932259354169291E-4]:3.636788307068E-1)[&rate=5.932259354169291E-4]:4.124578045998E-1)[&rate=5.932259354169291E-4]:2.763645418229E-2,116[&rate=5.932259354169291E-4]:7.462388429134E-1)[&rate=5.932259354169291E-4]:1.74987401047E-1,((115[&rate=5.932259354169291E-4]:5.622253607371E-1,(13[&rate=5.932259354169291E-4]:1.410490888012E-1,19[&rate=5.932259354169291E-4]:1.794052531849E-1)[&rate=5.932259354169291E-4]:5.033680527578E-1)[&rate=5.932259354169291E-4]:2.280654006375E-1,((148[&rate=5.932259354169291E-4]:5.108434542875E-1,143[&rate=5.932259354169291E-4]:5.081037282601E-1)[&rate=5.932259354169291E-4]:2.497361842356E-1,(((111[&rate=5.932259354169291E-4]:4.369567488499E-1,104[&rate=5.932259354169291E-4]:4.205183926855E-1)[&rate=5.932259354169291E-4]:1.189434344061E-1,106[&rate=5.932259354169291E-4]:5.394618270916E-1)[&rate=5.932259354169291E-4]:5.977867771384E-2,139[&rate=5.932259354169291E-4]:7.910213267232E-1)[&rate=5.932259354169291E-4]:1.832569419368E-1)[&rate=5.932259354169291E-4]:6.806728723516E-2)[&rate=5.932259354169291E-4]:1.309354825858E-1)[&rate=5.932259354169291E-4]:3.108896939113E-1,(((110[&rate=5.932259354169291E-4]:4.061628665579E-1,105[&rate=5.932259354169291E-4]:3.842450583388E-1)[&rate=5.932259354169291E-4]:3.557461735959E-1,(17[&rate=5.932259354169291E-4]:3.767720691151E-1,14[&rate=5.932259354169291E-4]:3.384159047314E-1)[&rate=5.932259354169291E-4]:4.289725874771E-1)[&rate=5.932259354169291E-4]:6.955727560068E-2,((9[&rate=5.932259354169291E-4]:6.496238814619E-1,((4[&rate=5.932259354169291E-4]:1.108032649206E-1,30[&rate=5.932259354169291E-4]:2.834060046466E-1)[&rate=5.932259354169291E-4]:4.512608983126E-1,117[&rate=5.932259354169291E-4]:6.22338135836E-1)[&rate=5.932259354169291E-4]:3.824464973559E-2)[&rate=5.932259354169291E-4]:2.557366263712E-2,113[&rate=5.932259354169291E-4]:6.834167221811E-1)[&rate=5.932259354169291E-4]:1.535290456281E-1)[&rate=5.932259354169291E-4]:4.773619508844E-1)[&rate=5.932259354169291E-4]:1.145915963379E-1,((144[&rate=5.932259354169291E-4]:2.034409199394E-1,(145[&rate=5.932259354169291E-4]:1.325923578281E-1,141[&rate=5.932259354169291E-4]:1.298526318005E-1)[&rate=5.932259354169291E-4]:7.632801416629E-2)[&rate=5.932259354169291E-4]:1.693018723618E-1,142[&rate=5.932259354169291E-4]:3.782222443562E-1)[&rate=5.932259354169291E-4]:1.223279810402E0)[&rate=5.932259354169291E-4]:4.502228506588E-2,(((21[&rate=5.932259354169291E-4]:8.678598038813E-1,28[&rate=5.932259354169291E-4]:8.925173381278E-1)[&rate=5.932259354169291E-4]:6.740514006978E-2,(1[&rate=5.932259354169291E-4]:1.445823015453E-1,24[&rate=5.932259354169291E-4]:9.254042193535E-1)[&rate=5.932259354169291E-4]:2.903880678933E-2)[&rate=5.932259354169291E-4]:5.665287025132E-1,(((23[&rate=5.932259354169291E-4]:5.481192725812E-1,(20[&rate=5.932259354169291E-4]:4.704041659607E-1,25[&rate=5.932259354169291E-4]:4.895822481524E-1)[&rate=5.932259354169291E-4]:6.949592853841E-2)[&rate=5.932259354169291E-4]:4.014804539311E-1,(140[&rate=5.932259354169291E-4]:4.306766529164E-1,11[&rate=5.932259354169291E-4]:4.498547351081E-1)[&rate=5.932259354169291E-4]:4.148134845549E-1)[&rate=5.932259354169291E-4]:4.531795832564E-1,102[&rate=5.932259354169291E-4]:2.520943782619E-1)[&rate=5.932259354169291E-4]:1.072335147778E-1)[&rate=5.932259354169291E-4]:4.062110431814E-2)[&rate=5.932259354169291E-4]:6.876499874301E-2,(((18[&rate=5.932259354169291E-4]:6.87997840851E-1,6[&rate=5.932259354169291E-4]:6.249841422208E-1)[&rate=5.932259354169291E-4]:7.035967782642E-2,(10[&rate=5.932259354169291E-4]:4.978003608476E-1,15[&rate=5.932259354169291E-4]:5.36156525231E-1)[&rate=5.932259354169291E-4]:2.139818153641E-1)[&rate=5.932259354169291E-4]:4.615407099568E-2,(3[&rate=5.932259354169291E-4]:3.97374683285E-1,((((83[&rate=5.932259354169291E-4]:7.217947257229E-2,85[&rate=5.932259354169291E-4]:7.217947257229E-2)[&rate=5.932259354169291E-4]:8.234903579429E-2,((84[&rate=5.932259354169291E-4]:2.131366548198E-2,93[&rate=5.932259354169291E-4]:3.5012295619E-2)[&rate=5.932259354169291E-4]:2.616772668339E-2,86[&rate=5.932259354169291E-4]:4.748139216537E-2)[&rate=5.932259354169291E-4]:1.070471162012E-1)[&rate=5.932259354169291E-4]:6.640660989674E-2,(87[&rate=5.932259354169291E-4]:2.101258697827E-1,(92[&rate=5.932259354169291E-4]:1.128228391123E-1,(90[&rate=5.932259354169291E-4]:2.21064382562E-2,91[&rate=5.932259354169291E-4]:2.21064382562E-2)[&rate=5.932259354169291E-4]:9.071640085606E-2)[&rate=5.932259354169291E-4]:1.110016608074E-1)[&rate=5.932259354169291E-4]:1.080924848065E-2)[&rate=5.932259354169291E-4]:9.820545679179E-2,(88[&rate=5.932259354169291E-4]:3.33028843545E-2,89[&rate=5.932259354169291E-4]:4.700151449152E-2)[&rate=5.932259354169291E-4]:2.858376907006E-1)[&rate=5.932259354169291E-4]:6.17960135627E-1)[&rate=5.932259354169291E-4]:2.920684132375E-1)[&rate=5.932259354169291E-4]:7.76531173551E-1)[&rate=5.932259354169291E-4]:1.935503343765E-1)[&rate=5.932259354169291E-4]:6.740912146918E-1,(97[&rate=5.932259354169291E-4]:2.57413398307E-1,16[&rate=5.932259354169291E-4]:2.41394457579E0)[&rate=5.932259354169291E-4]:2.926028444722E-2)[&rate=5.932259354169291E-4]:2.321693478374E-1)[&rate=5.932259354169291E-4]:8.376551061599E-2,(((95[&rate=5.932259354169291E-4]:5.45149351477E-1,(94[&rate=5.932259354169291E-4]:1.457144398704E-1,100[&rate=5.932259354169291E-4]:1.457144398704E-1)[&rate=5.932259354169291E-4]:3.147354580545E-1)[&rate=5.932259354169291E-4]:2.026474039376E-1,98[&rate=5.932259354169291E-4]:7.368677936658E-1)[&rate=5.932259354169291E-4]:2.254812717456E-3,(99[&rate=5.932259354169291E-4]:4.956138079959E-1,96[&rate=5.932259354169291E-4]:4.60094682313E-1)[&rate=5.932259354169291E-4]:2.653667218846E-1)[&rate=5.932259354169291E-4]:6.293948673673E-2)[&rate=5.932259354169291E-4]:8.869547249083E-2,(((147[&rate=5.932259354169291E-4]:5.23666264337E-1,146[&rate=5.932259354169291E-4]:5.865077943916E-1)[&rate=5.932259354169291E-4]:2.17242362944E-1,39[&rate=5.932259354169291E-4]:6.835315781007E-1)[&rate=5.932259354169291E-4]:4.658132404473E-3,40[&rate=5.932259354169291E-4]:6.881897105051E-1)[&rate=5.932259354169291E-4]:7.415255455945E-2)[&rate=5.932259354169291E-4]:1.641634569228E-1)[&rate=5.932259354169291E-4]:2.621388274852E-1,((((((64[&rate=5.932259354169291E-4]:2.705375250837E-1,(60[&rate=5.932259354169291E-4]:6.512567199679E-2,65[&rate=5.932259354169291E-4]:6.512567199679E-2)[&rate=5.932259354169291E-4]:5.472692158024E-2)[&rate=5.932259354169291E-4]:7.407267438644E-2,62[&rate=5.932259354169291E-4]:3.857060898812E-1)[&rate=5.932259354169291E-4]:2.782061555445E-1,(61[&rate=5.932259354169291E-4]:4.210649416522E-1,63[&rate=5.932259354169291E-4]:3.799690512412E-1)[&rate=5.932259354169291E-4]:2.428473037735E-1)[&rate=5.932259354169291E-4]:7.123886899942E-1,(128[&rate=5.932259354169291E-4]:1.230648892782E0,(69[&rate=5.932259354169291E-4]:7.748040774196E-1,((((132[&rate=5.932259354169291E-4]:1.229830731886E-1,129[&rate=5.932259354169291E-4]:1.202433471612E-1)[&rate=5.932259354169291E-4]:1.323624342194E-1,130[&rate=5.932259354169291E-4]:2.526057813806E-1)[&rate=5.932259354169291E-4]:1.484366275742E-1,131[&rate=5.932259354169291E-4]:4.037821349821E-1)[&rate=5.932259354169291E-4]:1.981753042243E-1,118[&rate=5.932259354169291E-4]:7.36204014549E-1)[&rate=5.932259354169291E-4]:2.764115876096E-2)[&rate=5.932259354169291E-4]:6.065297468694E-1)[&rate=5.932259354169291E-4]:5.926015240603E-3)[&rate=5.932259354169291E-4]:3.620519004246E-1,(((51[&rate=5.932259354169291E-4]:5.493410804694E-1,((42[&rate=5.932259354169291E-4]:3.824997795039E-1,(41[&rate=5.932259354169291E-4]:3.376107394744E-1,48[&rate=5.932259354169291E-4]:3.813265864689E-1)[&rate=5.932259354169291E-4]:3.942455915526E-2)[&rate=5.932259354169291E-4]:1.381713623326E-2,(43[&rate=5.932259354169291E-4]:4.427117125466E-1,46[&rate=5.932259354169291E-4]:4.427117125466E-1)[&rate=5.932259354169291E-4]:2.785531059275E-3)[&rate=5.932259354169291E-4]:1.31166241235E-1)[&rate=5.932259354169291E-4]:3.260126518005E-3,(49[&rate=5.932259354169291E-4]:3.06090395453E-1,50[&rate=5.932259354169291E-4]:3.06090395453E-1)[&rate=5.932259354169291E-4]:2.410463306602E-1)[&rate=5.932259354169291E-4]:9.706001840284E-2,(45[&rate=5.932259354169291E-4]:5.286606344983E-1,(47[&rate=5.932259354169291E-4]:4.665888497717E-2,44[&rate=5.932259354169291E-4]:4.119440410292E-2)[&rate=5.932259354169291E-4]:4.901984708325E-1)[&rate=5.932259354169291E-4]:1.401262739521E-1)[&rate=5.932259354169291E-4]:1.564436877056E-1)[&rate=5.932259354169291E-4]:1.44708137444E-1,(121[&rate=5.932259354169291E-4]:2.186872801172E0,((35[&rate=5.932259354169291E-4]:3.78704597379E-2,36[&rate=5.932259354169291E-4]:8.444580220366E-2)[&rate=5.932259354169291E-4]:7.278461297643E-3,127[&rate=5.932259354169291E-4]:2.612272208707E0)[&rate=5.932259354169291E-4]:1.569648287664E-2)[&rate=5.932259354169291E-4]:1.537224186914E-1)[&rate=5.932259354169291E-4]:3.034052694244E-1)[&rate=5.932259354169291E-4]:3.175393073688E-1)[&rate=5.932259354169291E-4]:5.524580143742E-2,33[&rate=5.932259354169291E-4]:1.130614603979E-2)[&rate=5.932259354169291E-4]:9.365768093778E-2,(32[&rate=5.932259354169291E-4]:5.865355206018E-3,34[&rate=5.932259354169291E-4]:2.77831634251E-2)[&rate=5.932259354169291E-4]:9.361901971684E-2);
tree STATE_77220000 [&joint=-20981.99925337882,lnP=-20981.99925337882] = [&R] (33[&rate=5.481234400507057E-4]:1.445192028966E-1,(((34[&rate=5.481234400507057E-4]:3.942017293678E-2,32[&rate=5.481234400507057E-4]:1.750236471769E-2)[&rate=5.481234400507057E-4]:1.242979371056E-2,((((120[&rate=5.481234400507057E-4]:1.475264480637E0,126[&rate=5.481234400507057E-4]:7.854523689518E-1)[&rate=5.481234400507057E-4]:4.495081136768E-1,((135[&rate=5.481234400507057E-4]:6.861422637084E-1,(138[&rate=5.481234400507057E-4]:3.08181194589E-1,136[&rate=5.481234400507057E-4]:1.766743452738E-1)[&rate=5.481234400507057E-4]:5.779610691194E-1)[&rate=5.481234400507057E-4]:8.657730640499E-1,119[&rate=5.481234400507057E-4]:1.899860533238E0)[&rate=5.481234400507057E-4]:1.208024720347E-1)[&rate=5.481234400507057E-4]:4.762327811229E-1,66[&rate=5.481234400507057E-4]:4.640190740664E-1)[&rate=5.481234400507057E-4]:1.81199951991E-1,((122[&rate=5.481234400507057E-4]:4.811365013015E-1,(124[&rate=5.481234400507057E-4]:3.497819976806E-1,123[&rate=5.481234400507057E-4]:3.525142381178E-1)[&rate=5.481234400507057E-4]:1.286222631837E-1)[&rate=5.481234400507057E-4]:3.99214651627E-1,67[&rate=5.481234400507057E-4]:3.790786025878E-1)[&rate=5.481234400507057E-4]:2.661404234696E-1)[&rate=5.481234400507057E-4]:2.6964463922E-1)[&rate=5.481234400507057E-4]:6.281245628573E-2,(((38[&rate=5.481234400507057E-4]:1.152990745777E0,((146[&rate=5.481234400507057E-4]:8.306395391684E-1,((98[&rate=5.481234400507057E-4]:8.056937517871E-1,((99[&rate=5.481234400507057E-4]:4.686334189786E-1,96[&rate=5.481234400507057E-4]:4.331142932958E-1)[&rate=5.481234400507057E-4]:3.087506683967E-1,(95[&rate=5.481234400507057E-4]:6.531875143969E-1,(94[&rate=5.481234400507057E-4]:3.693047888816E-1,100[&rate=5.481234400507057E-4]:3.693047888816E-1)[&rate=5.481234400507057E-4]:1.991832719632E-1)[&rate=5.481234400507057E-4]:1.132676112299E-1)[&rate=5.481234400507057E-4]:5.016758790905E-2)[&rate=5.481234400507057E-4]:3.590960502407E-3,((101[&rate=5.481234400507057E-4]:1.274925191129E0,((((88[&rate=5.481234400507057E-4]:3.598784535453E-3,89[&rate=5.481234400507057E-4]:1.729741467247E-2)[&rate=5.481234400507057E-4]:4.293127746359E-1,(((83[&rate=5.481234400507057E-4]:4.186540029961E-2,(85[&rate=5.481234400507057E-4]:3.663879803557E-2,84[&rate=5.481234400507057E-4]:3.663879803557E-2)[&rate=5.481234400507057E-4]:5.226602264038E-3)[&rate=5.481234400507057E-4]:1.788287508593E-2,(93[&rate=5.481234400507057E-4]:5.184803485905E-2,86[&rate=5.481234400507057E-4]:3.814940472204E-2)[&rate=5.481234400507057E-4]:2.15988706635E-2)[&rate=5.481234400507057E-4]:7.690705682581E-2,(((90[&rate=5.481234400507057E-4]:5.243383707727E-2,91[&rate=5.481234400507057E-4]:5.243383707727E-2)[&rate=5.481234400507057E-4]:3.723054151406E-2,92[&rate=5.481234400507057E-4]:8.966437859132E-2)[&rate=5.481234400507057E-4]:4.254096844336E-2,87[&rate=5.481234400507057E-4]:1.185067168977E-1)[&rate=5.481234400507057E-4]:1.814861531368E-2)[&rate=5.481234400507057E-4]:2.9625622696E-1)[&rate=5.481234400507057E-4]:1.442030798855E0,(((3[&rate=5.481234400507057E-4]:2.67139512371E-1,18[&rate=5.481234400507057E-4]:3.822080055216E-1)[&rate=5.481234400507057E-4]:2.329721227863E-1,6[&rate=5.481234400507057E-4]:5.521664296778E-1)[&rate=5.481234400507057E-4]:2.912864605686E-1,(10[&rate=5.481234400507057E-4]:3.518907316061E-1,15[&rate=5.481234400507057E-4]:3.902468959895E-1)[&rate=5.481234400507057E-4]:5.080005148047E-1)[&rate=5.481234400507057E-4]:5.438182349034E-1)[&rate=5.481234400507057E-4]:5.136162277356E-2,((102[&rate=5.481234400507057E-4]:1.849118371184E-1,(((1[&rate=5.481234400507057E-4]:1.464152650646E-1,(28[&rate=5.481234400507057E-4]:6.01395386293E-1,21[&rate=5.481234400507057E-4]:5.767378520466E-1)[&rate=5.481234400507057E-4]:3.313212486345E-1)[&rate=5.481234400507057E-4]:9.957926567004E-2,24[&rate=5.481234400507057E-4]:1.026816448543E0)[&rate=5.481234400507057E-4]:3.010280123313E-1,((11[&rate=5.481234400507057E-4]:4.942525523016E-1,140[&rate=5.481234400507057E-4]:4.750744701099E-1)[&rate=5.481234400507057E-4]:1.084851945734E-1,((25[&rate=5.481234400507057E-4]:5.417488896754E-1,20[&rate=5.481234400507057E-4]:5.225708074837E-1)[&rate=5.481234400507057E-4]:8.20435973223E-2,23[&rate=5.481234400507057E-4]:6.128335828881E-1)[&rate=5.481234400507057E-4]:7.483567083616E-2)[&rate=5.481234400507057E-4]:6.292163030403E-1)[&rate=5.481234400507057E-4]:1.871121186062E-2)[&rate=5.481234400507057E-4]:3.110407516888E-2,((((((109[&rate=5.481234400507057E-4]:3.517381903566E-1,(112[&rate=5.481234400507057E-4]:2.435159098305E-1,114[&rate=5.481234400507057E-4]:1.613241290086E-1)[&rate=5.481234400507057E-4]:1.109620065535E-1)[&rate=5.481234400507057E-4]:1.030429832813E-1,(107[&rate=5.481234400507057E-4]:2.245684607723E-1,108[&rate=5.481234400507057E-4]:2.21828734745E-1)[&rate=5.481234400507057E-4]:2.110346306739E-1)[&rate=5.481234400507057E-4]:3.000374601658E-1,((13[&rate=5.481234400507057E-4]:3.823740303152E-1,19[&rate=5.481234400507057E-4]:4.207301946989E-1)[&rate=5.481234400507057E-4]:2.189936974127E-1,115[&rate=5.481234400507057E-4]:5.191759469061E-1)[&rate=5.481234400507057E-4]:1.561906321031E-1)[&rate=5.481234400507057E-4]:1.427750663818E-1,((116[&rate=5.481234400507057E-4]:2.586784200866E-1,(104[&rate=5.481234400507057E-4]:2.764979041617E-1,((139[&rate=5.481234400507057E-4]:2.059312771093E-1,106[&rate=5.481234400507057E-4]:1.41504551916E-2)[&rate=5.481234400507057E-4]:1.391079494434E-1,111[&rate=5.481234400507057E-4]:1.696967607994E-1)[&rate=5.481234400507057E-4]:1.232394995266E-1)[&rate=5.481234400507057E-4]:4.24544885277E-2)[&rate=5.481234400507057E-4]:3.529134261615E-1,(148[&rate=5.481234400507057E-4]:4.320961507748E-1,143[&rate=5.481234400507057E-4]:4.293564247475E-1)[&rate=5.481234400507057E-4]:2.178518598569E-1)[&rate=5.481234400507057E-4]:2.06549799143E-1)[&rate=5.481234400507057E-4]:2.459777572884E-2,(((105[&rate=5.481234400507057E-4]:3.504520539805E-1,(110[&rate=5.481234400507057E-4]:1.094471379591E-1,113[&rate=5.481234400507057E-4]:1.149265900138E-1)[&rate=5.481234400507057E-4]:2.629227242405E-1)[&rate=5.481234400507057E-4]:1.844729023486E-1,(17[&rate=5.481234400507057E-4]:4.77666892693E-1,14[&rate=5.481234400507057E-4]:4.393107283093E-1)[&rate=5.481234400507057E-4]:1.230114882936E-1)[&rate=5.481234400507057E-4]:6.765695688416E-2,((4[&rate=5.481234400507057E-4]:1.999669245469E-2,30[&rate=5.481234400507057E-4]:1.925994321807E-1)[&rate=5.481234400507057E-4]:4.570509613028E-1,(117[&rate=5.481234400507057E-4]:4.422504418524E-1,9[&rate=5.481234400507057E-4]:4.312915377427E-1)[&rate=5.481234400507057E-4]:9.507118450786E-2)[&rate=5.481234400507057E-4]:9.539727315438E-2)[&rate=5.481234400507057E-4]:2.949520284547E-1)[&rate=5.481234400507057E-4]:3.30434007238E-1,(((141[&rate=5.481234400507057E-4]:1.396552283566E-1,145[&rate=5.481234400507057E-4]:1.423949543842E-1)[&rate=5.481234400507057E-4]:4.43998356957E-1,144[&rate=5.481234400507057E-4]:5.809138592863E-1)[&rate=5.481234400507057E-4]:9.952658383105E-2,142[&rate=5.481234400507057E-4]:6.859198951723E-1)[&rate=5.481234400507057E-4]:7.420480537337E-1)[&rate=5.481234400507057E-4]:3.462330584708E-2)[&rate=5.481234400507057E-4]:1.73301767143E-1)[&rate=5.481234400507057E-4]:8.910869637538E-1)[&rate=5.481234400507057E-4]:3.201464235153E-1,97[&rate=5.481234400507057E-4]:5.508692042845E-1)[&rate=5.481234400507057E-4]:5.896195609253E-2)[&rate=5.481234400507057E-4]:2.955154819022E-2)[&rate=5.481234400507057E-4]:9.279170848536E-2,(40[&rate=5.481234400507057E-4]:6.956601806039E-1,((147[&rate=5.481234400507057E-4]:5.869483313872E-1,(16[&rate=5.481234400507057E-4]:2.527416911977E0,39[&rate=5.481234400507057E-4]:4.419239858594E-1)[&rate=5.481234400507057E-4]:8.764729634743E-2)[&rate=5.481234400507057E-4]:2.615527982292E-2,(2[&rate=5.481234400507057E-4]:8.353092127032E-1,(((7[&rate=5.481234400507057E-4]:3.635213575463E-1,8[&rate=5.481234400507057E-4]:3.635213575463E-1)[&rate=5.481234400507057E-4]:3.048546477857E-1,26[&rate=5.481234400507057E-4]:7.752253204005E-1)[&rate=5.481234400507057E-4]:6.888538506318E-2,((22[&rate=5.481234400507057E-4]:4.42225819397E-1,27[&rate=5.481234400507057E-4]:4.586641755613E-1)[&rate=5.481234400507057E-4]:3.027780902166E-1,31[&rate=5.481234400507057E-4]:7.997984301616E-1)[&rate=5.481234400507057E-4]:8.814789174048E-2)[&rate=5.481234400507057E-4]:1.747601510752E-1)[&rate=5.481234400507057E-4]:1.677143152156E0)[&rate=5.481234400507057E-4]:1.399336185741E-1)[&rate=5.481234400507057E-4]:1.075524878149E-1)[&rate=5.481234400507057E-4]:4.180840882877E-1)[&rate=5.481234400507057E-4]:1.392409774019E-1,(((((62[&rate=5.481234400507057E-4]:3.695520799138E-1,(65[&rate=5.481234400507057E-4]:1.442617484915E-1,(60[&rate=5.481234400507057E-4]:2.038677676105E-2,64[&rate=5.481234400507057E-4]:1.710717082678E-1)[&rate=5.481234400507057E-4]:1.238749717305E-1)[&rate=5.481234400507057E-4]:3.350950950448E-2)[&rate=5.481234400507057E-4]:4.026574496688E-1,(61[&rate=5.481234400507057E-4]:1.842465951064E-1,63[&rate=5.481234400507057E-4]:1.431507046953E-1)[&rate=5.481234400507057E-4]:5.879629344762E-1)[&rate=5.481234400507057E-4]:9.100327697102E-1,((((132[&rate=5.481234400507057E-4]:8.470151800878E-2,(130[&rate=5.481234400507057E-4]:6.313880852376E-2,129[&rate=5.481234400507057E-4]:6.313880852376E-2)[&rate=5.481234400507057E-4]:1.882298345767E-2)[&rate=5.481234400507057E-4]:4.257206659338E-2,131[&rate=5.481234400507057E-4]:1.272735846022E-1)[&rate=5.481234400507057E-4]:4.852188369959E-1,(118[&rate=5.481234400507057E-4]:6.260081729276E-1,69[&rate=5.481234400507057E-4]:6.369670770373E-1)[&rate=5.481234400507057E-4]:1.20730824013E-1)[&rate=5.481234400507057E-4]:8.154848413904E-1,128[&rate=5.481234400507057E-4]:1.422497810934E0)[&rate=5.481234400507057E-4]:1.200184609618E-1)[&rate=5.481234400507057E-4]:2.873540612295E-1,(((49[&rate=5.481234400507057E-4]:5.794913862874E-1,50[&rate=5.481234400507057E-4]:5.794913862874E-1)[&rate=5.481234400507057E-4]:1.643174190225E-1,((51[&rate=5.481234400507057E-4]:6.688218736728E-1,(47[&rate=5.481234400507057E-4]:2.226018735696E-1,44[&rate=5.481234400507057E-4]:2.171373926954E-1)[&rate=5.481234400507057E-4]:4.735424044747E-1)[&rate=5.481234400507057E-4]:2.138062408972E-2,(46[&rate=5.481234400507057E-4]:6.429782344701E-1,(((48[&rate=5.481234400507057E-4]:2.734983824653E-1,42[&rate=5.481234400507057E-4]:2.35247016345E-1)[&rate=5.481234400507057E-4]:1.329642006956E-1,41[&rate=5.481234400507057E-4]:3.627467361664E-1)[&rate=5.481234400507057E-4]:1.673366285462E-1,43[&rate=5.481234400507057E-4]:5.847281734556E-1)[&rate=5.481234400507057E-4]:5.82500610145E-2)[&rate=5.481234400507057E-4]:7.454666766393E-2)[&rate=5.481234400507057E-4]:5.907078842164E-2)[&rate=5.481234400507057E-4]:5.671229953888E-2,45[&rate=5.481234400507057E-4]:8.251112687832E-1)[&rate=5.481234400507057E-4]:2.313628520505E-1)[&rate=5.481234400507057E-4]:9.982897795331E-2,((121[&rate=5.481234400507057E-4]:2.14706488984E0,(127[&rate=5.481234400507057E-4]:2.529162024267E0,36[&rate=5.481234400507057E-4]:8.614079061664E-3)[&rate=5.481234400507057E-4]:5.899875598335E-2)[&rate=5.481234400507057E-4]:2.98729093533E-2,35[&rate=5.481234400507057E-4]:5.091040193255E-2)[&rate=5.481234400507057E-4]:3.500217858581E-1)[&rate=5.481234400507057E-4]:2.889340888731E-1)[&rate=5.481234400507057E-4]:3.710974995477E-2,((((((37[&rate=5.481234400507057E-4]:4.872469844315E-1,(54[&rate=5.481234400507057E-4]:1.574804521115E-1,58[&rate=5.481234400507057E-4]:2.148575012918E-1)[&rate=5.481234400507057E-4]:2.532638000795E-1)[&rate=5.481234400507057E-4]:6.235185374174E-3,(57[&rate=5.481234400507057E-4]:2.682832384135E-1,56[&rate=5.481234400507057E-4]:2.573542766648E-1)[&rate=5.481234400507057E-4]:1.89679805709E-1)[&rate=5.481234400507057E-4]:7.308012184768E-2,55[&rate=5.481234400507057E-4]:5.201142042215E-1)[&rate=5.481234400507057E-4]:4.243471884309E-2,59[&rate=5.481234400507057E-4]:5.707456443762E-1)[&rate=5.481234400507057E-4]:3.06512626114E-1,68[&rate=5.481234400507057E-4]:8.280779426213E-1)[&rate=5.481234400507057E-4]:3.042729455893E-1,(125[&rate=5.481234400507057E-4]:1.231324554323E0,(((((71[&rate=5.481234400507057E-4]:2.442027464965E-1,((79[&rate=5.481234400507057E-4]:2.212587718797E-1,(78[&rate=5.481234400507057E-4]:5.369117920485E-2,72[&rate=5.481234400507057E-4]:3.177337098554E-2)[&rate=5.481234400507057E-4]:1.675675926749E-1)[&rate=5.481234400507057E-4]:1.734731780717E-2,82[&rate=5.481234400507057E-4]:2.46825267769E-1)[&rate=5.481234400507057E-4]:3.299391708364E-2)[&rate=5.481234400507057E-4]:1.467677666032E-1,77[&rate=5.481234400507057E-4]:4.539842117299E-1)[&rate=5.481234400507057E-4]:9.747499496627E-3,((81[&rate=5.481234400507057E-4]:2.967462798024E-2,80[&rate=5.481234400507057E-4]:2.967462798024E-2)[&rate=5.481234400507057E-4]:2.905233081496E-1,73[&rate=5.481234400507057E-4]:3.695130046229E-1)[&rate=5.481234400507057E-4]:9.969815865827E-2)[&rate=5.481234400507057E-4]:2.635396855453E-1,(((74[&rate=5.481234400507057E-4]:2.086168324796E-1,76[&rate=5.481234400507057E-4]:2.086168324796E-1)[&rate=5.481234400507057E-4]:5.724415214634E-2,70[&rate=5.481234400507057E-4]:2.275048202425E-1)[&rate=5.481234400507057E-4]:9.483514978637E-2,75[&rate=5.481234400507057E-4]:3.606961344123E-1)[&rate=5.481234400507057E-4]:3.720547144142E-1)[&rate=5.481234400507057E-4]:8.827681558228E-1,((133[&rate=5.481234400507057E-4]:6.383734094029E-1,(137[&rate=5.481234400507057E-4]:4.335524235489E-1,134[&rate=5.481234400507057E-4]:3.623195468367E-1)[&rate=5.481234400507057E-4]:2.45916876265E-1)[&rate=5.481234400507057E-4]:9.210263880195E-1,(53[&rate=5.481234400507057E-4]:6.868959605969E-1,(52[&rate=5.481234400507057E-4]:6.238583310586E-1,(103[&rate=5.481234400507057E-4]:1.132179946259E0,((12[&rate=5.481234400507057E-4]:2.468210525096E-1,5[&rate=5.481234400507057E-4]:2.084648881261E-1)[&rate=5.481234400507057E-4]:2.97360754068E-1,29[&rate=5.481234400507057E-4]:6.510311216461E-1)[&rate=5.481234400507057E-4]:7.140255369413E-1)[&rate=5.481234400507057E-4]:1.155972119361E0)[&rate=5.481234400507057E-4]:7.123435084967E-2)[&rate=5.481234400507057E-4]:9.042433985732E-2)[&rate=5.481234400507057E-4]:9.173564558303E-2)[&rate=5.481234400507057E-4]:5.726511219465E-1)[&rate=5.481234400507057E-4]:6.769300055478E-2)[&rate=5.481234400507057E-4]:1.423457761802E-1)[&rate=5.481234400507057E-4]:2.507000949446E-1)[&rate=5.481234400507057E-4]:4.629513612792E-2);
tree STATE_77310000 [&joint=-20966.206927296113,lnP=-20966.206927296113] = [&R] ((33[&rate=5.875477398318807E-4]:2.698337249011E-2,(32[&rate=5.875477398318807E-4]:8.412773432373E-3,(((((((124[&rate=5.875477398318807E-4]:1.855923505272E-3,123[&rate=5.875477398318807E-4]:4.588163942398E-3)[&rate=5.875477398318807E-4]:2.334303299022E-1,122[&rate=5.875477398318807E-4]:2.380184938446E-1)[&rate=5.875477398318807E-4]:4.526848823395E-1,67[&rate=5.875477398318807E-4]:1.894308258435E-1)[&rate=5.875477398318807E-4]:4.497982178061E-2,((126[&rate=5.875477398318807E-4]:3.152421691106E-1,119[&rate=5.875477398318807E-4]:1.100944691754E0)[&rate=5.875477398318807E-4]:3.702784727832E-1,(120[&rate=5.875477398318807E-4]:1.267944378046E0,(135[&rate=5.875477398318807E-4]:6.444779323349E-1,(138[&rate=5.875477398318807E-4]:1.933696868729E-1,136[&rate=5.875477398318807E-4]:6.186283755772E-2)[&rate=5.875477398318807E-4]:6.51108245462E-1)[&rate=5.875477398318807E-4]:3.714116511903E-1)[&rate=5.875477398318807E-4]:1.073883755329E-1)[&rate=5.875477398318807E-4]:7.960641954153E-1)[&rate=5.875477398318807E-4]:1.134243081787E-2,66[&rate=5.875477398318807E-4]:2.457530784419E-1)[&rate=5.875477398318807E-4]:3.824664226949E-1,((38[&rate=5.875477398318807E-4]:9.075006242963E-1,((((((((22[&rate=5.875477398318807E-4]:2.515603576147E-1,27[&rate=5.875477398318807E-4]:2.679987137791E-1)[&rate=5.875477398318807E-4]:4.303704550141E-1,(31[&rate=5.875477398318807E-4]:7.277936785026E-1,((7[&rate=5.875477398318807E-4]:3.235232223154E-2,8[&rate=5.875477398318807E-4]:3.235232223154E-2)[&rate=5.875477398318807E-4]:3.843648218785E-1,26[&rate=5.875477398318807E-4]:5.235664591785E-1)[&rate=5.875477398318807E-4]:1.603916028856E-1)[&rate=5.875477398318807E-4]:8.931654674266E-3)[&rate=5.875477398318807E-4]:1.62288795077E-1,2[&rate=5.875477398318807E-4]:6.716168679798E-1)[&rate=5.875477398318807E-4]:1.764519530873E0,147[&rate=5.875477398318807E-4]:5.367876452039E-1)[&rate=5.875477398318807E-4]:7.50671910361E-3,39[&rate=5.875477398318807E-4]:4.869173151272E-1)[&rate=5.875477398318807E-4]:9.395524904785E-3,(40[&rate=5.875477398318807E-4]:4.435783289811E-1,16[&rate=5.875477398318807E-4]:2.529071255098E0)[&rate=5.875477398318807E-4]:5.273451105088E-2)[&rate=5.875477398318807E-4]:4.855877491563E-3,((96[&rate=5.875477398318807E-4]:3.817419203259E-1,99[&rate=5.875477398318807E-4]:4.172610460088E-1)[&rate=5.875477398318807E-4]:1.843668402721E-1,((95[&rate=5.875477398318807E-4]:5.079020624251E-1,(94[&rate=5.875477398318807E-4]:4.084935360347E-1,100[&rate=5.875477398318807E-4]:4.084935360347E-1)[&rate=5.875477398318807E-4]:1.470907283832E-2)[&rate=5.875477398318807E-4]:6.244732115739E-2,((101[&rate=5.875477398318807E-4]:9.825850894295E-1,(((((((148[&rate=5.875477398318807E-4]:2.356653881133E-1,143[&rate=5.875477398318807E-4]:2.32925662086E-1)[&rate=5.875477398318807E-4]:3.446034974364E-1,(((139[&rate=5.875477398318807E-4]:3.000140370386E-1,111[&rate=5.875477398318807E-4]:1.246715712852E-1)[&rate=5.875477398318807E-4]:1.267558299102E-1,(106[&rate=5.875477398318807E-4]:6.68017777716E-2,104[&rate=5.875477398318807E-4]:6.68017777716E-2)[&rate=5.875477398318807E-4]:1.681872672595E-1)[&rate=5.875477398318807E-4]:2.393012566837E-1,116[&rate=5.875477398318807E-4]:4.14016329112E-1)[&rate=5.875477398318807E-4]:1.27896392054E-1)[&rate=5.875477398318807E-4]:2.479994272451E-1,((((114[&rate=5.875477398318807E-4]:2.95118282425E-1,112[&rate=5.875477398318807E-4]:3.773100632469E-1)[&rate=5.875477398318807E-4]:1.512370034567E-1,109[&rate=5.875477398318807E-4]:5.258073406763E-1)[&rate=5.875477398318807E-4]:7.384451504133E-2,(108[&rate=5.875477398318807E-4]:5.451581921258E-1,107[&rate=5.875477398318807E-4]:5.478979181532E-1)[&rate=5.875477398318807E-4]:3.257585537271E-2)[&rate=5.875477398318807E-4]:2.07642082289E-1,(115[&rate=5.875477398318807E-4]:5.070312595422E-1,(13[&rate=5.875477398318807E-4]:2.888849258291E-1,19[&rate=5.875477398318807E-4]:3.272410902128E-1)[&rate=5.875477398318807E-4]:3.00338114535E-1)[&rate=5.875477398318807E-4]:2.208106236699E-1)[&rate=5.875477398318807E-4]:6.207026519897E-2)[&rate=5.875477398318807E-4]:2.374463949743E-1,(((((17[&rate=5.875477398318807E-4]:4.503703921539E-1,14[&rate=5.875477398318807E-4]:4.120142277703E-1)[&rate=5.875477398318807E-4]:1.318502372126E-1,(9[&rate=5.875477398318807E-4]:4.620644266682E-1,117[&rate=5.875477398318807E-4]:4.730233307778E-1)[&rate=5.875477398318807E-4]:7.358086023262E-2)[&rate=5.875477398318807E-4]:2.709168640451E-2,113[&rate=5.875477398318807E-4]:5.709561513874E-1)[&rate=5.875477398318807E-4]:1.806185310468E-2,(4[&rate=5.875477398318807E-4]:3.113395837874E-2,30[&rate=5.875477398318807E-4]:2.037366981048E-1)[&rate=5.875477398318807E-4]:5.003497995381E-1)[&rate=5.875477398318807E-4]:2.263141835231E-1,(110[&rate=5.875477398318807E-4]:5.940379569153E-1,105[&rate=5.875477398318807E-4]:5.721201486962E-1)[&rate=5.875477398318807E-4]:2.158147790451E-1)[&rate=5.875477398318807E-4]:2.942181361922E-1)[&rate=5.875477398318807E-4]:1.395606970091E-1,(((11[&rate=5.875477398318807E-4]:5.305697003771E-1,140[&rate=5.875477398318807E-4]:5.113916181854E-1)[&rate=5.875477398318807E-4]:5.769597219274E-2,(23[&rate=5.875477398318807E-4]:6.16315382781E-1,(25[&rate=5.875477398318807E-4]:3.255563617243E-1,20[&rate=5.875477398318807E-4]:3.063782795325E-1)[&rate=5.875477398318807E-4]:3.017179251663E-1)[&rate=5.875477398318807E-4]:5.68817966381E-2)[&rate=5.875477398318807E-4]:5.343427462679E-1,((((21[&rate=5.875477398318807E-4]:6.301002652586E-1,28[&rate=5.875477398318807E-4]:6.547577995051E-1)[&rate=5.875477398318807E-4]:1.893712306968E-1,1[&rate=5.875477398318807E-4]:5.782766033899E-2)[&rate=5.875477398318807E-4]:2.535601257367E-1,24[&rate=5.875477398318807E-4]:1.092209703884E0)[&rate=5.875477398318807E-4]:8.993325543482E-2,102[&rate=5.875477398318807E-4]:2.049912370234E-2)[&rate=5.875477398318807E-4]:3.635587047794E-2)[&rate=5.875477398318807E-4]:1.182834242966E-1)[&rate=5.875477398318807E-4]:1.596022735291E-1,((144[&rate=5.875477398318807E-4]:3.116389232783E-1,(145[&rate=5.875477398318807E-4]:1.393917652949E-1,141[&rate=5.875477398318807E-4]:1.366520392673E-1)[&rate=5.875477398318807E-4]:1.777266100384E-1)[&rate=5.875477398318807E-4]:3.765852861716E-1,142[&rate=5.875477398318807E-4]:6.937036615049E-1)[&rate=5.875477398318807E-4]:8.876123729669E-1)[&rate=5.875477398318807E-4]:9.828558451002E-2,(((((10[&rate=5.875477398318807E-4]:1.759861109857E-1,15[&rate=5.875477398318807E-4]:2.143422753692E-1)[&rate=5.875477398318807E-4]:3.813270717273E-1,6[&rate=5.875477398318807E-4]:5.408748265486E-1)[&rate=5.875477398318807E-4]:6.324787953416E-2,18[&rate=5.875477398318807E-4]:6.671364047129E-1)[&rate=5.875477398318807E-4]:2.703002573949E-1,3[&rate=5.875477398318807E-4]:8.223681689572E-1)[&rate=5.875477398318807E-4]:3.397207433853E-1,((88[&rate=5.875477398318807E-4]:7.097234253823E-2,89[&rate=5.875477398318807E-4]:8.467097267524E-2)[&rate=5.875477398318807E-4]:2.446119324557E-1,((92[&rate=5.875477398318807E-4]:3.460826570412E-2,(91[&rate=5.875477398318807E-4]:1.729065895739E-2,90[&rate=5.875477398318807E-4]:1.729065895739E-2)[&rate=5.875477398318807E-4]:1.731760674673E-2)[&rate=5.875477398318807E-4]:2.230626664661E-1,(((83[&rate=5.875477398318807E-4]:5.698867533473E-2,(93[&rate=5.875477398318807E-4]:3.129289824458E-2,84[&rate=5.875477398318807E-4]:1.759426810756E-2)[&rate=5.875477398318807E-4]:3.939440722717E-2)[&rate=5.875477398318807E-4]:3.167165442799E-2,(85[&rate=5.875477398318807E-4]:3.081995659236E-2,86[&rate=5.875477398318807E-4]:3.081995659236E-2)[&rate=5.875477398318807E-4]:5.784037317036E-2)[&rate=5.875477398318807E-4]:5.64669259645E-2,87[&rate=5.875477398318807E-4]:1.451272557272E-1)[&rate=5.875477398318807E-4]:9.8845046306E-2)[&rate=5.875477398318807E-4]:7.161197296066E-2)[&rate=5.875477398318807E-4]:1.386230664746E0)[&rate=5.875477398318807E-4]:2.681976381461E-1)[&rate=5.875477398318807E-4]:5.550382649685E-1)[&rate=5.875477398318807E-4]:3.235730769096E-1,(98[&rate=5.875477398318807E-4]:4.424430090054E-1,97[&rate=5.875477398318807E-4]:2.429894570929E-1)[&rate=5.875477398318807E-4]:1.896629888622E-2)[&rate=5.875477398318807E-4]:9.801111394208E-2)[&rate=5.875477398318807E-4]:2.034954094993E-2)[&rate=5.875477398318807E-4]:4.981405528622E-2)[&rate=5.875477398318807E-4]:4.642624685992E-3,146[&rate=5.875477398318807E-4]:6.260299214445E-1)[&rate=5.875477398318807E-4]:4.699952930158E-1)[&rate=5.875477398318807E-4]:2.279582763988E-1,((127[&rate=5.875477398318807E-4]:2.581630642005E0,121[&rate=5.875477398318807E-4]:2.140534751594E0)[&rate=5.875477398318807E-4]:2.543170628111E-1,(36[&rate=5.875477398318807E-4]:2.456749801532E-1,((((((60[&rate=5.875477398318807E-4]:2.131207926799E-2,62[&rate=5.875477398318807E-4]:2.130929011857E-1)[&rate=5.875477398318807E-4]:1.237298000491E-1,(65[&rate=5.875477398318807E-4]:1.386000340144E-1,64[&rate=5.875477398318807E-4]:2.892849655211E-1)[&rate=5.875477398318807E-4]:6.441845302681E-3)[&rate=5.875477398318807E-4]:5.300259595573E-1,(61[&rate=5.875477398318807E-4]:1.21099695223E-1,63[&rate=5.875477398318807E-4]:8.000380481193E-2)[&rate=5.875477398318807E-4]:7.457489655691E-1)[&rate=5.875477398318807E-4]:6.271613266661E-1,(128[&rate=5.875477398318807E-4]:9.97618803478E-1,((118[&rate=5.875477398318807E-4]:6.856203089136E-1,69[&rate=5.875477398318807E-4]:6.965792130232E-1)[&rate=5.875477398318807E-4]:2.010215573832E-1,((131[&rate=5.875477398318807E-4]:8.185478210194E-2,130[&rate=5.875477398318807E-4]:7.911505607459E-2)[&rate=5.875477398318807E-4]:1.305303643866E-1,(129[&rate=5.875477398318807E-4]:1.637773416799E-1,132[&rate=5.875477398318807E-4]:1.665170677072E-1)[&rate=5.875477398318807E-4]:4.586807878133E-2)[&rate=5.875477398318807E-4]:5.400101444657E-1)[&rate=5.875477398318807E-4]:2.507029645784E-1)[&rate=5.875477398318807E-4]:3.566651565829E-1)[&rate=5.875477398318807E-4]:1.434276993308E-1,((((51[&rate=5.875477398318807E-4]:3.09991869137E-1,(47[&rate=5.875477398318807E-4]:8.474074774248E-2,44[&rate=5.875477398318807E-4]:7.927626686823E-2)[&rate=5.875477398318807E-4]:2.52573525766E-1)[&rate=5.875477398318807E-4]:1.973308314831E-1,(49[&rate=5.875477398318807E-4]:3.685416001853E-1,50[&rate=5.875477398318807E-4]:3.685416001853E-1)[&rate=5.875477398318807E-4]:1.333166195605E-1)[&rate=5.875477398318807E-4]:4.101020574021E-2,(46[&rate=5.875477398318807E-4]:4.542702173083E-1,(43[&rate=5.875477398318807E-4]:4.183231111576E-1,((48[&rate=5.875477398318807E-4]:1.562771227859E-1,41[&rate=5.875477398318807E-4]:1.125612757915E-1)[&rate=5.875477398318807E-4]:1.49648021067E-1,42[&rate=5.875477398318807E-4]:2.676737777327E-1)[&rate=5.875477398318807E-4]:1.014690055561E-1)[&rate=5.875477398318807E-4]:3.594710615073E-2)[&rate=5.875477398318807E-4]:1.213850934235E-1)[&rate=5.875477398318807E-4]:6.220455726786E-2,45[&rate=5.875477398318807E-4]:6.296631466883E-1)[&rate=5.875477398318807E-4]:9.465230041205E-2)[&rate=5.875477398318807E-4]:1.305361241765E-1,35[&rate=5.875477398318807E-4]:9.948066028045E-2)[&rate=5.875477398318807E-4]:9.961897740695E-2)[&rate=5.875477398318807E-4]:6.972477945779E-2)[&rate=5.875477398318807E-4]:2.642690370345E-1)[&rate=5.875477398318807E-4]:9.512604695718E-2)[&rate=5.875477398318807E-4]:6.500204496693E-2,(((57[&rate=5.875477398318807E-4]:4.193389855635E-1,(((56[&rate=5.875477398318807E-4]:2.520753471595E-1,55[&rate=5.875477398318807E-4]:2.520753471595E-1)[&rate=5.875477398318807E-4]:1.218543876369E-1,(37[&rate=5.875477398318807E-4]:1.983044950972E-1,(54[&rate=5.875477398318807E-4]:8.377285152935E-2,58[&rate=5.875477398318807E-4]:1.411499007097E-1)[&rate=5.875477398318807E-4]:3.80289113274E-2)[&rate=5.875477398318807E-4]:2.22073327131E-1)[&rate=5.875477398318807E-4]:3.624067031673E-3,59[&rate=5.875477398318807E-4]:3.857505231396E-1)[&rate=5.875477398318807E-4]:3.085622198676E-2)[&rate=5.875477398318807E-4]:1.455312334579E-1,68[&rate=5.875477398318807E-4]:5.129576507153E-1)[&rate=5.875477398318807E-4]:5.588569622706E-1,(((((81[&rate=5.875477398318807E-4]:7.542797680438E-2,80[&rate=5.875477398318807E-4]:7.542797680438E-2)[&rate=5.875477398318807E-4]:6.697931173983E-1,((82[&rate=5.875477398318807E-4]:3.388854763423E-1,((71[&rate=5.875477398318807E-4]:2.038432845303E-1,79[&rate=5.875477398318807E-4]:2.312405448043E-1)[&rate=5.875477398318807E-4]:4.934403843146E-3,(78[&rate=5.875477398318807E-4]:7.868037968807E-2,72[&rate=5.875477398318807E-4]:5.676257146875E-2)[&rate=5.875477398318807E-4]:1.574945689594E-1)[&rate=5.875477398318807E-4]:9.449134961275E-2)[&rate=5.875477398318807E-4]:8.310096439091E-2,(77[&rate=5.875477398318807E-4]:2.183929126159E-1,73[&rate=5.875477398318807E-4]:2.238723646706E-1)[&rate=5.875477398318807E-4]:2.309907883913E-1)[&rate=5.875477398318807E-4]:3.396730096338E-1)[&rate=5.875477398318807E-4]:3.466247133089E-1,((76[&rate=5.875477398318807E-4]:4.898366111133E-1,(70[&rate=5.875477398318807E-4]:3.939111548334E-1,74[&rate=5.875477398318807E-4]:4.322673192169E-1)[&rate=5.875477398318807E-4]:5.756929189646E-2)[&rate=5.875477398318807E-4]:8.23614644362E-2,75[&rate=5.875477398318807E-4]:5.721980755495E-1)[&rate=5.875477398318807E-4]:5.689628004551E-1)[&rate=5.875477398318807E-4]:2.893698351072E-1,((((133[&rate=5.875477398318807E-4]:3.299751346257E-1,134[&rate=5.875477398318807E-4]:2.998381483245E-1)[&rate=5.875477398318807E-4]:2.85848675073E-2,137[&rate=5.875477398318807E-4]:3.99655892544E-1)[&rate=5.875477398318807E-4]:8.849191421527E-1,((103[&rate=5.875477398318807E-4]:8.009200534165E-1,((12[&rate=5.875477398318807E-4]:1.294452006882E-1,5[&rate=5.875477398318807E-4]:9.108903630477E-2)[&rate=5.875477398318807E-4]:1.487187714317E-1,29[&rate=5.875477398318807E-4]:3.850132871885E-1)[&rate=5.875477398318807E-4]:6.487834785568E-1)[&rate=5.875477398318807E-4]:9.754891608426E-1,52[&rate=5.875477398318807E-4]:1.121154796982E-1)[&rate=5.875477398318807E-4]:3.574808889307E-1)[&rate=5.875477398318807E-4]:1.031117992035E-1,53[&rate=5.875477398318807E-4]:5.64511446521E-1)[&rate=5.875477398318807E-4]:1.195562059787E-1)[&rate=5.875477398318807E-4]:3.947785049932E-1,125[&rate=5.875477398318807E-4]:8.684636438317E-1)[&rate=5.875477398318807E-4]:3.70017635821E-1)[&rate=5.875477398318807E-4]:1.691275708901E-1)[&rate=5.875477398318807E-4]:2.001227341777E-1)[&rate=5.875477398318807E-4]:1.309114700302E-2)[&rate=5.875477398318807E-4]:9.037463442486E-2,34[&rate=5.875477398318807E-4]:1.337963630793E-1);
tree STATE_77400000 [&joint=-20986.913633528766,lnP=-20986.913633528766] = [&R] (((((((124[&rate=6.439814445870167E-4]:1.910321311561E-1,(123[&rate=6.439814445870167E-4]:1.833902095656E-1,122[&rate=6.439814445870167E-4]:1.833902095656E-1)[&rate=6.439814445870167E-4]:1.037416202767E-2)[&rate=6.439814445870167E-4]:4.765486744447E-1,67[&rate=6.439814445870167E-4]:1.690404956973E-1)[&rate=6.439814445870167E-4]:2.382464776862E-1,((66[&rate=6.439814445870167E-4]:1.965609011168E-1,(120[&rate=6.439814445870167E-4]:6.983736216702E-1,((135[&rate=6.439814445870167E-4]:3.51123995451E-1,(138[&rate=6.439814445870167E-4]:2.456705716874E-1,136[&rate=6.439814445870167E-4]:1.141637223722E-1)[&rate=6.439814445870167E-4]:3.054534237636E-1)[&rate=6.439814445870167E-4]:8.490265991963E-2,119[&rate=6.439814445870167E-4]:7.8397186085E-1)[&rate=6.439814445870167E-4]:1.029217177908E-2)[&rate=6.439814445870167E-4]:1.435173580816E0)[&rate=6.439814445870167E-4]:2.768439044934E-2,126[&rate=6.439814445870167E-4]:1.471419481251E0)[&rate=6.439814445870167E-4]:1.830416818173E-1)[&rate=6.439814445870167E-4]:3.659215527715E-1,(((38[&rate=6.439814445870167E-4]:8.194076645735E-1,((((39[&rate=6.439814445870167E-4]:4.757772265696E-1,(146[&rate=6.439814445870167E-4]:5.837343727862E-1,147[&rate=6.439814445870167E-4]:5.208928427316E-1)[&rate=6.439814445870167E-4]:1.226143301829E-2)[&rate=6.439814445870167E-4]:6.619802244915E-2,(40[&rate=6.439814445870167E-4]:4.693733486967E-1,((22[&rate=6.439814445870167E-4]:3.962497268642E-1,27[&rate=6.439814445870167E-4]:4.126880830286E-1)[&rate=6.439814445870167E-4]:5.116858050964E-1,((2[&rate=6.439814445870167E-4]:3.344146273965E-1,31[&rate=6.439814445870167E-4]:5.618118876706E-1)[&rate=6.439814445870167E-4]:3.019219917974E-1,((7[&rate=6.439814445870167E-4]:3.477544044962E-1,8[&rate=6.439814445870167E-4]:3.477544044962E-1)[&rate=6.439814445870167E-4]:2.735116091223E-1,26[&rate=6.439814445870167E-4]:7.28115328687E-1)[&rate=6.439814445870167E-4]:9.178293434257E-2)[&rate=6.439814445870167E-4]:9.899617304072E-2)[&rate=6.439814445870167E-4]:1.690766359291E0)[&rate=6.439814445870167E-4]:7.260190032205E-2)[&rate=6.439814445870167E-4]:1.342000524108E-2,(((95[&rate=6.439814445870167E-4]:5.170324817159E-1,100[&rate=6.439814445870167E-4]:4.323330281638E-1)[&rate=6.439814445870167E-4]:7.711904739258E-2,(97[&rate=6.439814445870167E-4]:1.528459914734E-1,16[&rate=6.439814445870167E-4]:2.309377168957E0)[&rate=6.439814445870167E-4]:2.309230239738E-1)[&rate=6.439814445870167E-4]:6.664722190146E-2,((98[&rate=6.439814445870167E-4]:5.434550531875E-1,(101[&rate=6.439814445870167E-4]:1.186203482627E0,((((141[&rate=6.439814445870167E-4]:4.930171626209E-1,(145[&rate=6.439814445870167E-4]:4.826940719623E-1,144[&rate=6.439814445870167E-4]:4.772146199074E-1)[&rate=6.439814445870167E-4]:1.306281668622E-2)[&rate=6.439814445870167E-4]:2.606408094925E-1,142[&rate=6.439814445870167E-4]:7.56397698141E-1)[&rate=6.439814445870167E-4]:9.224241529389E-1,((((((25[&rate=6.439814445870167E-4]:3.841266356588E-1,20[&rate=6.439814445870167E-4]:3.649485534671E-1)[&rate=6.439814445870167E-4]:2.705167916909E-1,23[&rate=6.439814445870167E-4]:6.4368452324E-1)[&rate=6.439814445870167E-4]:1.968532391326E-1,(11[&rate=6.439814445870167E-4]:3.542845667123E-1,140[&rate=6.439814445870167E-4]:3.351064845205E-1)[&rate=6.439814445870167E-4]:4.013216888111E-1)[&rate=6.439814445870167E-4]:5.16222152653E-1,102[&rate=6.439814445870167E-4]:2.06074983519E-1)[&rate=6.439814445870167E-4]:7.281089371409E-4,(24[&rate=6.439814445870167E-4]:1.045282478753E0,((28[&rate=6.439814445870167E-4]:3.884827793165E-1,21[&rate=6.439814445870167E-4]:3.6382524507E-1)[&rate=6.439814445870167E-4]:4.951368711301E-1,1[&rate=6.439814445870167E-4]:9.731828058365E-2)[&rate=6.439814445870167E-4]:1.671422803608E-1)[&rate=6.439814445870167E-4]:3.231644493198E-1)[&rate=6.439814445870167E-4]:2.069065070812E-1,((((108[&rate=6.439814445870167E-4]:5.35300376482E-1,(109[&rate=6.439814445870167E-4]:3.437530066474E-1,(107[&rate=6.439814445870167E-4]:3.058261218939E-1,(114[&rate=6.439814445870167E-4]:2.194638305503E-1,112[&rate=6.439814445870167E-4]:3.016556113722E-1)[&rate=6.439814445870167E-4]:2.608831874083E-2)[&rate=6.439814445870167E-4]:1.874880256173E-2)[&rate=6.439814445870167E-4]:2.134651780537E-1)[&rate=6.439814445870167E-4]:1.744409106988E-1,(115[&rate=6.439814445870167E-4]:5.161405860111E-1,(13[&rate=6.439814445870167E-4]:2.996613668401E-1,19[&rate=6.439814445870167E-4]:3.380175312238E-1)[&rate=6.439814445870167E-4]:2.986709999928E-1)[&rate=6.439814445870167E-4]:1.360664545943E-1)[&rate=6.439814445870167E-4]:3.80826497279E-1,((116[&rate=6.439814445870167E-4]:6.476497338427E-1,((139[&rate=6.439814445870167E-4]:3.729007892098E-1,104[&rate=6.439814445870167E-4]:1.811199672921E-1)[&rate=6.439814445870167E-4]:8.498732537032E-2,(106[&rate=6.439814445870167E-4]:2.658376455331E-1,111[&rate=6.439814445870167E-4]:2.822760016975E-1)[&rate=6.439814445870167E-4]:2.696471293177E-4)[&rate=6.439814445870167E-4]:4.41816413783E-1)[&rate=6.439814445870167E-4]:6.976062177391E-4,(148[&rate=6.439814445870167E-4]:3.413544518307E-1,143[&rate=6.439814445870167E-4]:3.386147258034E-1)[&rate=6.439814445870167E-4]:3.453490526134E-1)[&rate=6.439814445870167E-4]:3.846861978239E-1)[&rate=6.439814445870167E-4]:3.656063947006E-1,(((113[&rate=6.439814445870167E-4]:3.613550982172E-1,(117[&rate=6.439814445870167E-4]:3.588662672601E-1,110[&rate=6.439814445870167E-4]:3.506470891778E-1)[&rate=6.439814445870167E-4]:5.228556984644E-3)[&rate=6.439814445870167E-4]:2.55142713837E-1,105[&rate=6.439814445870167E-4]:5.891005517803E-1)[&rate=6.439814445870167E-4]:2.028455384617E-2,((17[&rate=6.439814445870167E-4]:5.647885681647E-1,14[&rate=6.439814445870167E-4]:5.26432403781E-1)[&rate=6.439814445870167E-4]:9.25682370494E-2,((4[&rate=6.439814445870167E-4]:5.310543534623E-2,30[&rate=6.439814445870167E-4]:2.257081750722E-1)[&rate=6.439814445870167E-4]:4.312735638024E-1,9[&rate=6.439814445870167E-4]:5.336940676417E-1)[&rate=6.439814445870167E-4]:7.708739510665E-2)[&rate=6.439814445870167E-4]:1.77817250699E-2)[&rate=6.439814445870167E-4]:8.440493475065E-1)[&rate=6.439814445870167E-4]:6.850488870066E-3)[&rate=6.439814445870167E-4]:1.853690907675E-2)[&rate=6.439814445870167E-4]:1.365434775395E-1,((6[&rate=6.439814445870167E-4]:5.947965683653E-1,((3[&rate=6.439814445870167E-4]:2.581482995373E-1,18[&rate=6.439814445870167E-4]:3.732167926879E-1)[&rate=6.439814445870167E-4]:2.072413031821E-1,(10[&rate=6.439814445870167E-4]:3.584863894063E-1,15[&rate=6.439814445870167E-4]:3.968425537898E-1)[&rate=6.439814445870167E-4]:1.753963639979E-1)[&rate=6.439814445870167E-4]:7.735217112543E-2)[&rate=6.439814445870167E-4]:1.429108688402E-1,(((((84[&rate=6.439814445870167E-4]:1.313477412262E-1,(83[&rate=6.439814445870167E-4]:1.079202357582E-1,86[&rate=6.439814445870167E-4]:1.079202357582E-1)[&rate=6.439814445870167E-4]:2.342750546799E-2)[&rate=6.439814445870167E-4]:8.684828636897E-3,(85[&rate=6.439814445870167E-4]:1.198540062838E-1,93[&rate=6.439814445870167E-4]:1.335526364208E-1)[&rate=6.439814445870167E-4]:2.017856357936E-2)[&rate=6.439814445870167E-4]:2.301439358623E-2,(92[&rate=6.439814445870167E-4]:2.434666454645E-2,(91[&rate=6.439814445870167E-4]:7.026284958924E-3,90[&rate=6.439814445870167E-4]:7.026284958924E-3)[&rate=6.439814445870167E-4]:1.732037958752E-2)[&rate=6.439814445870167E-4]:1.523989290399E-1)[&rate=6.439814445870167E-4]:4.091184668041E-2,87[&rate=6.439814445870167E-4]:2.039588101298E-1)[&rate=6.439814445870167E-4]:1.574199313257E-1,(88[&rate=6.439814445870167E-4]:8.103231723392E-2,89[&rate=6.439814445870167E-4]:9.473094737093E-2)[&rate=6.439814445870167E-4]:2.803464242215E-1)[&rate=6.439814445870167E-4]:8.639999286268E-1)[&rate=6.439814445870167E-4]:8.803976174412E-1)[&rate=6.439814445870167E-4]:6.228929485288E-1)[&rate=6.439814445870167E-4]:2.020004290075E-1)[&rate=6.439814445870167E-4]:1.908864008489E-2,(96[&rate=6.439814445870167E-4]:4.864994389832E-1,99[&rate=6.439814445870167E-4]:5.22018564666E-1)[&rate=6.439814445870167E-4]:6.238305210358E-2)[&rate=6.439814445870167E-4]:8.732609598881E-2)[&rate=6.439814445870167E-4]:3.394076554492E-2)[&rate=6.439814445870167E-4]:2.060265770023E-2,94[&rate=6.439814445870167E-4]:6.30642720703E-1)[&rate=6.439814445870167E-4]:3.117157635425E-1)[&rate=6.439814445870167E-4]:2.905342165435E-1,(35[&rate=6.439814445870167E-4]:3.543356634223E-1,((((((((42[&rate=6.439814445870167E-4]:1.832092252536E-1,48[&rate=6.439814445870167E-4]:2.214605913738E-1)[&rate=6.439814445870167E-4]:8.733029108973E-2,41[&rate=6.439814445870167E-4]:2.650750354691E-1)[&rate=6.439814445870167E-4]:1.405653232979E-1,(46[&rate=6.439814445870167E-4]:4.028955416336E-1,43[&rate=6.439814445870167E-4]:4.028955416336E-1)[&rate=6.439814445870167E-4]:5.738962587631E-2)[&rate=6.439814445870167E-4]:6.129846474668E-2,((49[&rate=6.439814445870167E-4]:2.178059555026E-1,50[&rate=6.439814445870167E-4]:2.178059555026E-1)[&rate=6.439814445870167E-4]:2.695835654277E-1,51[&rate=6.439814445870167E-4]:4.928540018045E-1)[&rate=6.439814445870167E-4]:1.407226080639E-3)[&rate=6.439814445870167E-4]:4.826488555041E-2,(44[&rate=6.439814445870167E-4]:3.600779422927E-1,47[&rate=6.439814445870167E-4]:3.655424231669E-1)[&rate=6.439814445870167E-4]:2.043060946401E-1)[&rate=6.439814445870167E-4]:9.150198910022E-2,45[&rate=6.439814445870167E-4]:6.531537855959E-1)[&rate=6.439814445870167E-4]:3.333866852293E-1,((128[&rate=6.439814445870167E-4]:1.149221527972E0,((65[&rate=6.439814445870167E-4]:1.509323258999E-1,((62[&rate=6.439814445870167E-4]:4.589990763505E-2,64[&rate=6.439814445870167E-4]:4.804017224009E-3)[&rate=6.439814445870167E-4]:2.164935434712E-1,60[&rate=6.439814445870167E-4]:7.061262918854E-2)[&rate=6.439814445870167E-4]:8.031969671138E-2)[&rate=6.439814445870167E-4]:2.227266179348E-1,(61[&rate=6.439814445870167E-4]:1.740353293361E-1,63[&rate=6.439814445870167E-4]:1.329394389251E-1)[&rate=6.439814445870167E-4]:3.914044364163E-1)[&rate=6.439814445870167E-4]:7.235077896167E-1)[&rate=6.439814445870167E-4]:1.894439190961E-1,((118[&rate=6.439814445870167E-4]:4.044662397159E-1,69[&rate=6.439814445870167E-4]:4.154251438256E-1)[&rate=6.439814445870167E-4]:1.290892908013E-1,(129[&rate=6.439814445870167E-4]:2.006480311733E-1,((130[&rate=6.439814445870167E-4]:1.447847783336E-1,131[&rate=6.439814445870167E-4]:1.475245043609E-1)[&rate=6.439814445870167E-4]:4.94384029461E-2,132[&rate=6.439814445870167E-4]:1.96962907307E-1)[&rate=6.439814445870167E-4]:6.424849893617E-3)[&rate=6.439814445870167E-4]:1.959211979741E-1)[&rate=6.439814445870167E-4]:9.448359439479E-1)[&rate=6.439814445870167E-4]:4.212712360486E-1)[&rate=6.439814445870167E-4]:5.432788267207E-2,((121[&rate=6.439814445870167E-4]:2.153447519947E0,36[&rate=6.439814445870167E-4]:7.399546515236E-2)[&rate=6.439814445870167E-4]:1.021614555845E-1,127[&rate=6.439814445870167E-4]:2.696704865942E0)[&rate=6.439814445870167E-4]:1.559158642298E-1)[&rate=6.439814445870167E-4]:6.88382209214E-2)[&rate=6.439814445870167E-4]:1.532407711793E-1)[&rate=6.439814445870167E-4]:9.806682807889E-2,(((((59[&rate=6.439814445870167E-4]:2.523293332314E-1,(54[&rate=6.439814445870167E-4]:8.021295801663E-2,37[&rate=6.439814445870167E-4]:1.567156902571E-1)[&rate=6.439814445870167E-4]:1.338650090946E-1)[&rate=6.439814445870167E-4]:6.953440034946E-2,(58[&rate=6.439814445870167E-4]:2.961262729108E-1,57[&rate=6.439814445870167E-4]:2.797328302878E-1)[&rate=6.439814445870167E-4]:4.486314373018E-2)[&rate=6.439814445870167E-4]:1.211326262835E-1,(55[&rate=6.439814445870167E-4]:2.899135345019E-1,56[&rate=6.439814445870167E-4]:2.899135345019E-1)[&rate=6.439814445870167E-4]:1.448861040509E-1)[&rate=6.439814445870167E-4]:2.620214002131E-1,68[&rate=6.439814445870167E-4]:6.558374322085E-1)[&rate=6.439814445870167E-4]:1.926959893213E-1,(((((((81[&rate=6.439814445870167E-4]:3.886636515284E-2,80[&rate=6.439814445870167E-4]:3.886636515284E-2)[&rate=6.439814445870167E-4]:3.673882454763E-1,(73[&rate=6.439814445870167E-4]:3.98454543807E-1,77[&rate=6.439814445870167E-4]:3.929750917523E-1)[&rate=6.439814445870167E-4]:5.711513531519E-2)[&rate=6.439814445870167E-4]:3.641376335042E-2,(71[&rate=6.439814445870167E-4]:2.957197841553E-1,(((72[&rate=6.439814445870167E-4]:7.517387794663E-3,78[&rate=6.439814445870167E-4]:2.943519601398E-2)[&rate=6.439814445870167E-4]:2.053053346605E-1,79[&rate=6.439814445870167E-4]:2.347405306744E-1)[&rate=6.439814445870167E-4]:2.712601411618E-2,82[&rate=6.439814445870167E-4]:2.700857228727E-1)[&rate=6.439814445870167E-4]:6.125049963868E-2)[&rate=6.439814445870167E-4]:1.277705076325E-1)[&rate=6.439814445870167E-4]:1.61477063192E-1,(((70[&rate=6.439814445870167E-4]:2.903451672899E-1,76[&rate=6.439814445870167E-4]:3.287013316733E-1)[&rate=6.439814445870167E-4]:4.327174734751E-2,74[&rate=6.439814445870167E-4]:3.719730790209E-1)[&rate=6.439814445870167E-4]:1.101257134783E-1,75[&rate=6.439814445870167E-4]:4.820987924991E-1)[&rate=6.439814445870167E-4]:1.713617131656E-1)[&rate=6.439814445870167E-4]:6.940039899033E-1,53[&rate=6.439814445870167E-4]:6.010014369559E-1)[&rate=6.439814445870167E-4]:7.461736040216E-2,(((103[&rate=6.439814445870167E-4]:7.394197673135E-1,((12[&rate=6.439814445870167E-4]:2.105550667996E-1,5[&rate=6.439814445870167E-4]:1.721989024161E-1)[&rate=6.439814445870167E-4]:3.425730302414E-1,29[&rate=6.439814445870167E-4]:6.599774121094E-1)[&rate=6.439814445870167E-4]:3.123190675328E-1)[&rate=6.439814445870167E-4]:1.377173176549E0,((133[&rate=6.439814445870167E-4]:3.856044648458E-1,137[&rate=6.439814445870167E-4]:4.267003552569E-1)[&rate=6.439814445870167E-4]:2.103181365618E-1,134[&rate=6.439814445870167E-4]:5.657856151065E-1)[&rate=6.439814445870167E-4]:6.302593835511E-1)[&rate=6.439814445870167E-4]:1.562222793426E-1,52[&rate=6.439814445870167E-4]:6.085214886445E-1)[&rate=6.439814445870167E-4]:7.529403002485E-2)[&rate=6.439814445870167E-4]:1.470870429712E-1,125[&rate=6.439814445870167E-4]:6.12323326668E-1)[&rate=6.439814445870167E-4]:4.028767615285E-1)[&rate=6.439814445870167E-4]:3.048304789229E-1)[&rate=6.439814445870167E-4]:1.675652634746E-1)[&rate=6.439814445870167E-4]:1.139276535493E-1,33[&rate=6.439814445870167E-4]:7.684124909832E-3)[&rate=6.439814445870167E-4]:5.688189727267E-2,32[&rate=6.439814445870167E-4]:5.908657012779E-2)[&rate=6.439814445870167E-4]:6.104092010739E-3,34[&rate=6.439814445870167E-4]:8.710847035761E-2);
tree STATE_77490000 [&joint=-20951.259124762415,lnP=-20951.259124762415] = [&R] (33[&rate=6.556228295182328E-4]:2.27145643875E-2,(32[&rate=6.556228295182328E-4]:1.302082027141E-3,(34[&rate=6.556228295182328E-4]:1.35755835399E-2,((((((120[&rate=6.556228295182328E-4]:6.452329587894E-1,119[&rate=6.556228295182328E-4]:7.411233697482E-1)[&rate=6.556228295182328E-4]:2.034842818716E-1,(135[&rate=6.556228295182328E-4]:3.440647206948E-1,(138[&rate=6.556228295182328E-4]:1.67311583091E-1,136[&rate=6.556228295182328E-4]:3.580473377582E-2)[&rate=6.556228295182328E-4]:3.767531376038E-1)[&rate=6.556228295182328E-4]:2.525977254457E-1)[&rate=6.556228295182328E-4]:8.892253962976E-1,126[&rate=6.556228295182328E-4]:1.048130525274E0)[&rate=6.556228295182328E-4]:6.790840335736E-1,66[&rate=6.556228295182328E-4]:4.800403691624E-1)[&rate=6.556228295182328E-4]:6.247996635226E-3,(((123[&rate=6.556228295182328E-4]:2.068033484802E-1,124[&rate=6.556228295182328E-4]:2.040711080431E-1)[&rate=6.556228295182328E-4]:9.960507923751E-2,122[&rate=6.556228295182328E-4]:3.064084277177E-1)[&rate=6.556228295182328E-4]:3.596854808186E-1,67[&rate=6.556228295182328E-4]:1.648213581956E-1)[&rate=6.556228295182328E-4]:3.214670076019E-1)[&rate=6.556228295182328E-4]:2.421116971516E-1,((((59[&rate=6.556228295182328E-4]:3.858333384801E-1,((((37[&rate=6.556228295182328E-4]:1.021161594407E-1,57[&rate=6.556228295182328E-4]:6.659703375763E-2)[&rate=6.556228295182328E-4]:1.261111059766E-1,54[&rate=6.556228295182328E-4]:1.517245331769E-1)[&rate=6.556228295182328E-4]:9.343838363318E-2,58[&rate=6.556228295182328E-4]:3.025399659904E-1)[&rate=6.556228295182328E-4]:7.713578020023E-2,(56[&rate=6.556228295182328E-4]:2.098714103832E-1,55[&rate=6.556228295182328E-4]:2.098714103832E-1)[&rate=6.556228295182328E-4]:1.424819314357E-1)[&rate=6.556228295182328E-4]:2.528327534955E-2)[&rate=6.556228295182328E-4]:8.309727488018E-2,68[&rate=6.556228295182328E-4]:4.197502854913E-1)[&rate=6.556228295182328E-4]:5.908908836935E-1,(((((73[&rate=6.556228295182328E-4]:5.113110724524E-1,(77[&rate=6.556228295182328E-4]:4.680490668901E-1,((82[&rate=6.556228295182328E-4]:2.116460036623E-1,79[&rate=6.556228295182328E-4]:2.034268255802E-1)[&rate=6.556228295182328E-4]:2.271777221827E-3,(72[&rate=6.556228295182328E-4]:1.342476077897E-2,78[&rate=6.556228295182328E-4]:3.534256899829E-2)[&rate=6.556228295182328E-4]:1.703560338038E-1)[&rate=6.556228295182328E-4]:2.26734025732E-1)[&rate=6.556228295182328E-4]:3.778255350754E-2)[&rate=6.556228295182328E-4]:8.231845396224E-2,((80[&rate=6.556228295182328E-4]:1.995974755061E-1,81[&rate=6.556228295182328E-4]:1.995974755061E-1)[&rate=6.556228295182328E-4]:1.624856478342E-1,71[&rate=6.556228295182328E-4]:3.429050411486E-1)[&rate=6.556228295182328E-4]:1.822313345812E-1)[&rate=6.556228295182328E-4]:3.781301624504E-2,((70[&rate=6.556228295182328E-4]:2.373127541808E-1,(76[&rate=6.556228295182328E-4]:2.493154697914E-1,74[&rate=6.556228295182328E-4]:2.493154697914E-1)[&rate=6.556228295182328E-4]:2.635344877281E-2)[&rate=6.556228295182328E-4]:8.76929362405E-2,75[&rate=6.556228295182328E-4]:3.633618548047E-1)[&rate=6.556228295182328E-4]:2.68080687855E-1)[&rate=6.556228295182328E-4]:8.284279305857E-1,(((52[&rate=6.556228295182328E-4]:5.934022303632E-1,(103[&rate=6.556228295182328E-4]:5.216851936387E-1,((12[&rate=6.556228295182328E-4]:2.194954818035E-1,5[&rate=6.556228295182328E-4]:1.8113931742E-1)[&rate=6.556228295182328E-4]:1.680924615453E-1,29[&rate=6.556228295182328E-4]:4.944372584173E-1)[&rate=6.556228295182328E-4]:2.601246475503E-1)[&rate=6.556228295182328E-4]:1.736010771285E0)[&rate=6.556228295182328E-4]:1.0665232789E-1,53[&rate=6.556228295182328E-4]:6.918578369418E-1)[&rate=6.556228295182328E-4]:8.251851909509E-3,((134[&rate=6.556228295182328E-4]:2.435762729258E-1,133[&rate=6.556228295182328E-4]:2.737132592269E-1)[&rate=6.556228295182328E-4]:3.830792532099E-2,137[&rate=6.556228295182328E-4]:3.531170749589E-1)[&rate=6.556228295182328E-4]:1.170168001272E0)[&rate=6.556228295182328E-4]:1.329772578196E-2)[&rate=6.556228295182328E-4]:4.162032596919E-1,125[&rate=6.556228295182328E-4]:9.19228160664E-1)[&rate=6.556228295182328E-4]:2.580796751876E-1)[&rate=6.556228295182328E-4]:2.536359663255E-1,((38[&rate=6.556228295182328E-4]:1.046110883779E0,(((((((96[&rate=6.556228295182328E-4]:4.836684061592E-1,99[&rate=6.556228295182328E-4]:5.19187531842E-1)[&rate=6.556228295182328E-4]:2.954036276597E-2,((100[&rate=6.556228295182328E-4]:2.019465711145E-1,94[&rate=6.556228295182328E-4]:2.019465711145E-1)[&rate=6.556228295182328E-4]:1.047020238252E-1,95[&rate=6.556228295182328E-4]:3.913480484917E-1)[&rate=6.556228295182328E-4]:1.464508843678E-1)[&rate=6.556228295182328E-4]:2.092994620344E-2,(97[&rate=6.556228295182328E-4]:2.88256778437E-1,98[&rate=6.556228295182328E-4]:4.877103303495E-1)[&rate=6.556228295182328E-4]:6.008958696469E-2)[&rate=6.556228295182328E-4]:4.900144191473E-2,((101[&rate=6.556228295182328E-4]:7.18684537806E-1,(((((((25[&rate=6.556228295182328E-4]:4.630478511092E-1,20[&rate=6.556228295182328E-4]:4.438697689175E-1)[&rate=6.556228295182328E-4]:2.15976490934E-1,23[&rate=6.556228295182328E-4]:6.680654379335E-1)[&rate=6.556228295182328E-4]:1.992310879862E-1,(11[&rate=6.556228295182328E-4]:4.682972548885E-1,140[&rate=6.556228295182328E-4]:4.491191726968E-1)[&rate=6.556228295182328E-4]:3.14067764182E-1)[&rate=6.556228295182328E-4]:2.852001575711E-1,102[&rate=6.556228295182328E-4]:1.811751984092E-3)[&rate=6.556228295182328E-4]:6.169755650622E-4,(24[&rate=6.556228295182328E-4]:9.750760620656E-1,(1[&rate=6.556228295182328E-4]:1.209796803728E-1,(28[&rate=6.556228295182328E-4]:3.536072532399E-1,21[&rate=6.556228295182328E-4]:3.289497189935E-1)[&rate=6.556228295182328E-4]:5.536737969958E-1)[&rate=6.556228295182328E-4]:7.327446388461E-2)[&rate=6.556228295182328E-4]:1.889965010999E-1)[&rate=6.556228295182328E-4]:2.947068070846E-2,((((4[&rate=6.556228295182328E-4]:1.428623789658E-1,30[&rate=6.556228295182328E-4]:3.154651186918E-1)[&rate=6.556228295182328E-4]:1.640719736698E-1,(9[&rate=6.556228295182328E-4]:3.183602668754E-1,113[&rate=6.556228295182328E-4]:3.265794449575E-1)[&rate=6.556228295182328E-4]:3.788915425338E-2)[&rate=6.556228295182328E-4]:3.131971261591E-1,((105[&rate=6.556228295182328E-4]:2.364769869816E-1,(117[&rate=6.556228295182328E-4]:2.412694992202E-1,110[&rate=6.556228295182328E-4]:2.330503211379E-1)[&rate=6.556228295182328E-4]:2.534447406276E-2)[&rate=6.556228295182328E-4]:2.229281180337E-1,(17[&rate=6.556228295182328E-4]:2.92771837627E-1,14[&rate=6.556228295182328E-4]:2.544156732433E-1)[&rate=6.556228295182328E-4]:2.323866920457E-1)[&rate=6.556228295182328E-4]:1.908633600809E-1)[&rate=6.556228295182328E-4]:3.794117245618E-1,((((116[&rate=6.556228295182328E-4]:4.62919486971E-1,(139[&rate=6.556228295182328E-4]:4.111419340537E-1,(111[&rate=6.556228295182328E-4]:2.112709735552E-1,106[&rate=6.556228295182328E-4]:1.948326173908E-1)[&rate=6.556228295182328E-4]:2.452849474514E-2)[&rate=6.556228295182328E-4]:3.038323474379E-1)[&rate=6.556228295182328E-4]:2.471024807639E-2,(148[&rate=6.556228295182328E-4]:2.423159642082E-1,143[&rate=6.556228295182328E-4]:2.395762381808E-1)[&rate=6.556228295182328E-4]:2.836699352229E-1)[&rate=6.556228295182328E-4]:1.738011987677E-1,(((((104[&rate=6.556228295182328E-4]:1.206361795369E-1,114[&rate=6.556228295182328E-4]:6.036220693409E-2)[&rate=6.556228295182328E-4]:2.178838322387E-1,112[&rate=6.556228295182328E-4]:3.604378199946E-1)[&rate=6.556228295182328E-4]:4.184524185017E-2,(107[&rate=6.556228295182328E-4]:3.12602348955E-1,109[&rate=6.556228295182328E-4]:3.317804311467E-1)[&rate=6.556228295182328E-4]:6.776290467073E-2)[&rate=6.556228295182328E-4]:1.381425232218E-1,108[&rate=6.556228295182328E-4]:5.157680508201E-1)[&rate=6.556228295182328E-4]:4.016003522518E-2,(115[&rate=6.556228295182328E-4]:4.912015067368E-1,(13[&rate=6.556228295182328E-4]:3.350247360078E-1,19[&rate=6.556228295182328E-4]:3.733809003915E-1)[&rate=6.556228295182328E-4]:2.383685515508E-1)[&rate=6.556228295182328E-4]:7.192332733124E-3)[&rate=6.556228295182328E-4]:1.630370943452E-1)[&rate=6.556228295182328E-4]:1.541271609198E-1,((144[&rate=6.556228295182328E-4]:1.714643119209E-1,(145[&rate=6.556228295182328E-4]:1.74784962512E-1,141[&rate=6.556228295182328E-4]:1.720452364845E-1)[&rate=6.556228295182328E-4]:2.158801463773E-3)[&rate=6.556228295182328E-4]:3.263636870691E-1,142[&rate=6.556228295182328E-4]:5.033074510449E-1)[&rate=6.556228295182328E-4]:5.670451642381E-1)[&rate=6.556228295182328E-4]:1.59327574375E-1)[&rate=6.556228295182328E-4]:4.879456106541E-2)[&rate=6.556228295182328E-4]:2.538392357815E-1,((3[&rate=6.556228295182328E-4]:6.914020589935E-1,(18[&rate=6.556228295182328E-4]:5.899569867907E-1,((10[&rate=6.556228295182328E-4]:2.083982262988E-1,15[&rate=6.556228295182328E-4]:2.467543906822E-1)[&rate=6.556228295182328E-4]:2.139415874775E-1,6[&rate=6.556228295182328E-4]:4.059014576119E-1)[&rate=6.556228295182328E-4]:1.210418305486E-1)[&rate=6.556228295182328E-4]:2.165135653534E-1)[&rate=6.556228295182328E-4]:1.211659263813E-2,((88[&rate=6.556228295182328E-4]:5.50715934204E-2,89[&rate=6.556228295182328E-4]:6.877022355741E-2)[&rate=6.556228295182328E-4]:2.541918360869E-1,((92[&rate=6.556228295182328E-4]:3.889071576593E-2,(91[&rate=6.556228295182328E-4]:9.166743580423E-3,90[&rate=6.556228295182328E-4]:9.166743580423E-3)[&rate=6.556228295182328E-4]:2.97239721855E-2)[&rate=6.556228295182328E-4]:1.109193455584E-1,(87[&rate=6.556228295182328E-4]:1.231075808578E-1,(((83[&rate=6.556228295182328E-4]:2.156117188171E-2,93[&rate=6.556228295182328E-4]:3.525980201872E-2)[&rate=6.556228295182328E-4]:1.878438930451E-2,(86[&rate=6.556228295182328E-4]:3.810562781352E-2,84[&rate=6.556228295182328E-4]:3.810562781352E-2)[&rate=6.556228295182328E-4]:2.239933372702E-3)[&rate=6.556228295182328E-4]:1.004161699033E-2,85[&rate=6.556228295182328E-4]:5.038717817655E-2)[&rate=6.556228295182328E-4]:7.272040268127E-2)[&rate=6.556228295182328E-4]:1.300385032951E-2)[&rate=6.556228295182328E-4]:1.731519983199E-1)[&rate=6.556228295182328E-4]:9.339812495215E-1)[&rate=6.556228295182328E-4]:5.794802663801E-1)[&rate=6.556228295182328E-4]:4.384253458218E-1)[&rate=6.556228295182328E-4]:7.067892370808E-1,39[&rate=6.556228295182328E-4]:4.52309615893E-1)[&rate=6.556228295182328E-4]:1.607644278966E-2)[&rate=6.556228295182328E-4]:2.571855352955E-3,147[&rate=6.556228295182328E-4]:5.283349632159E-1)[&rate=6.556228295182328E-4]:3.623474348551E-2,(40[&rate=6.556228295182328E-4]:4.783658495796E-1,(((26[&rate=6.556228295182328E-4]:6.299052019862E-1,(7[&rate=6.556228295182328E-4]:2.60989976562E-1,8[&rate=6.556228295182328E-4]:2.60989976562E-1)[&rate=6.556228295182328E-4]:2.620659103556E-1)[&rate=6.556228295182328E-4]:2.116638657169E-1,(31[&rate=6.556228295182328E-4]:8.83671135659E-1,(22[&rate=6.556228295182328E-4]:3.1194864436E-1,27[&rate=6.556228295182328E-4]:3.283870005244E-1)[&rate=6.556228295182328E-4]:5.16927970751E-1)[&rate=6.556228295182328E-4]:1.733548482385E-3)[&rate=6.556228295182328E-4]:2.888024698167E-1,2[&rate=6.556228295182328E-4]:9.468098936841E-1)[&rate=6.556228295182328E-4]:1.488281758725E0)[&rate=6.556228295182328E-4]:2.882680794148E-2)[&rate=6.556228295182328E-4]:4.203870622093E-2,(16[&rate=6.556228295182328E-4]:2.567413765098E0,146[&rate=6.556228295182328E-4]:6.021394182161E-1)[&rate=6.556228295182328E-4]:6.731052476086E-2)[&rate=6.556228295182328E-4]:5.651855309662E-1)[&rate=6.556228295182328E-4]:2.550255498269E-1,((121[&rate=6.556228295182328E-4]:2.562299656026E0,(127[&rate=6.556228295182328E-4]:2.740604188997E0,(35[&rate=6.556228295182328E-4]:1.228141359776E-1,36[&rate=6.556228295182328E-4]:1.693894784434E-1)[&rate=6.556228295182328E-4]:5.06667653485E-2)[&rate=6.556228295182328E-4]:2.627913574393E-1)[&rate=6.556228295182328E-4]:1.16309184119E-2,((45[&rate=6.556228295182328E-4]:6.093480276135E-1,(((44[&rate=6.556228295182328E-4]:5.215315723744E-1,47[&rate=6.556228295182328E-4]:5.269960532486E-1)[&rate=6.556228295182328E-4]:4.749485107451E-2,(((42[&rate=6.556228295182328E-4]:1.879511774558E-2,48[&rate=6.556228295182328E-4]:5.70464838658E-2)[&rate=6.556228295182328E-4]:1.179365793441E-1,41[&rate=6.556228295182328E-4]:1.312672162154E-1)[&rate=6.556228295182328E-4]:3.00831593568E-1,(43[&rate=6.556228295182328E-4]:4.69507106298E-1,46[&rate=6.556228295182328E-4]:4.69507106298E-1)[&rate=6.556228295182328E-4]:1.723651222838E-2)[&rate=6.556228295182328E-4]:8.774728579675E-2)[&rate=6.556228295182328E-4]:4.095115289417E-3,((49[&rate=6.556228295182328E-4]:2.342480654229E-1,50[&rate=6.556228295182328E-4]:2.342480654229E-1)[&rate=6.556228295182328E-4]:2.689606304571E-1,51[&rate=6.556228295182328E-4]:5.086731767542E-1)[&rate=6.556228295182328E-4]:4.259043848684E-2)[&rate=6.556228295182328E-4]:3.895872931232E-2)[&rate=6.556228295182328E-4]:5.748150974397E-1,(((((129[&rate=6.556228295182328E-4]:2.067494908607E-1,((130[&rate=6.556228295182328E-4]:5.258996589959E-2,131[&rate=6.556228295182328E-4]:5.532969192694E-2)[&rate=6.556228295182328E-4]:1.329414470199E-1,132[&rate=6.556228295182328E-4]:1.882711389469E-1)[&rate=6.556228295182328E-4]:2.121807794125E-2)[&rate=6.556228295182328E-4]:5.48143153839E-1,69[&rate=6.556228295182328E-4]:9.028378501793E-1)[&rate=6.556228295182328E-4]:6.626624782791E-4,118[&rate=6.556228295182328E-4]:8.925416085479E-1)[&rate=6.556228295182328E-4]:4.660232684817E-1,((65[&rate=6.556228295182328E-4]:1.489344602879E-1,((64[&rate=6.556228295182328E-4]:1.580581121357E-1,60[&rate=6.556228295182328E-4]:7.373180628986E-3)[&rate=6.556228295182328E-4]:1.069769526191E-1,62[&rate=6.556228295182328E-4]:3.061309551658E-1)[&rate=6.556228295182328E-4]:3.458432703984E-2)[&rate=6.556228295182328E-4]:3.246521027045E-1,(61[&rate=6.556228295182328E-4]:7.149402596339E-2,63[&rate=6.556228295182328E-4]:3.039813555235E-2)[&rate=6.556228295182328E-4]:5.938733589468E-1)[&rate=6.556228295182328E-4]:6.931974921195E-1)[&rate=6.556228295182328E-4]:1.053887715776E-1,128[&rate=6.556228295182328E-4]:1.32422762121E0)[&rate=6.556228295182328E-4]:6.333317161346E-1)[&rate=6.556228295182328E-4]:1.911096312051E-2)[&rate=6.556228295182328E-4]:2.508678099132E-1)[&rate=6.556228295182328E-4]:1.778551064747E-2)[&rate=6.556228295182328E-4]:1.18435652111E-2)[&rate=6.556228295182328E-4]:1.481892192208E-1)[&rate=6.556228295182328E-4]:9.644306706327E-3)[&rate=6.556228295182328E-4]:1.593303030565E-2);
tree STATE_77580000 [&joint=-20992.96799656094,lnP=-20992.96799656094] = [&R] ((33[&rate=6.300596970811527E-4]:3.426288633803E-2,34[&rate=6.300596970811527E-4]:5.07012425024E-2)[&rate=6.300596970811527E-4]:3.392393494719E-2,(32[&rate=6.300596970811527E-4]:2.682589650217E-2,(((((36[&rate=6.300596970811527E-4]:1.546882415609E-1,(121[&rate=6.300596970811527E-4]:2.201191715272E0,(35[&rate=6.300596970811527E-4]:6.425268842915E-2,127[&rate=6.300596970811527E-4]:2.6313759761E0)[&rate=6.300596970811527E-4]:1.091162958241E-2)[&rate=6.300596970811527E-4]:3.294858108363E-2)[&rate=6.300596970811527E-4]:1.132536233459E-1,(((((64[&rate=6.300596970811527E-4]:2.33250014258E-1,(60[&rate=6.300596970811527E-4]:5.95973891733E-3,62[&rate=6.300596970811527E-4]:1.977405608351E-1)[&rate=6.300596970811527E-4]:7.660534383399E-2)[&rate=6.300596970811527E-4]:1.358208811591E-1,65[&rate=6.300596970811527E-4]:2.183859639104E-1)[&rate=6.300596970811527E-4]:3.681295198754E-1,(61[&rate=6.300596970811527E-4]:6.173727973022E-2,63[&rate=6.300596970811527E-4]:2.064138931918E-2)[&rate=6.300596970811527E-4]:7.165590259733E-1)[&rate=6.300596970811527E-4]:5.906034273596E-1,(128[&rate=6.300596970811527E-4]:1.101600777356E0,(((132[&rate=6.300596970811527E-4]:7.806942596334E-2,129[&rate=6.300596970811527E-4]:7.532969993599E-2)[&rate=6.300596970811527E-4]:4.860556191903E-2,(131[&rate=6.300596970811527E-4]:1.206173043135E-1,130[&rate=6.300596970811527E-4]:1.178775782861E-1)[&rate=6.300596970811527E-4]:6.05768356887E-3)[&rate=6.300596970811527E-4]:6.583839034212E-1,(118[&rate=6.300596970811527E-4]:8.913735248699E-1,69[&rate=6.300596970811527E-4]:9.023324289796E-1)[&rate=6.300596970811527E-4]:2.79319417762E-2)[&rate=6.300596970811527E-4]:3.220213381076E-1)[&rate=6.300596970811527E-4]:1.275729283093E-1)[&rate=6.300596970811527E-4]:4.627919489032E-1,((44[&rate=6.300596970811527E-4]:6.308259499636E-1,((49[&rate=6.300596970811527E-4]:4.148114275083E-1,50[&rate=6.300596970811527E-4]:4.148114275083E-1)[&rate=6.300596970811527E-4]:1.157980958153E-1,(51[&rate=6.300596970811527E-4]:5.352273032653E-1,((43[&rate=6.300596970811527E-4]:4.348795255293E-1,46[&rate=6.300596970811527E-4]:4.348795255293E-1)[&rate=6.300596970811527E-4]:2.503574417476E-2,((41[&rate=6.300596970811527E-4]:3.215624758525E-1,42[&rate=6.300596970811527E-4]:3.270269567267E-1)[&rate=6.300596970811527E-4]:1.47034566938E-3,48[&rate=6.300596970811527E-4]:3.667486685163E-1)[&rate=6.300596970811527E-4]:8.223763943925E-2)[&rate=6.300596970811527E-4]:1.026344379328E-1)[&rate=6.300596970811527E-4]:8.467009324415E-4)[&rate=6.300596970811527E-4]:7.289402226859E-2)[&rate=6.300596970811527E-4]:8.386551395153E-2,(45[&rate=6.300596970811527E-4]:5.392370092204E-1,47[&rate=6.300596970811527E-4]:5.474337305318E-1)[&rate=6.300596970811527E-4]:1.727222142576E-1)[&rate=6.300596970811527E-4]:2.066102187996E-1)[&rate=6.300596970811527E-4]:5.816799115978E-2)[&rate=6.300596970811527E-4]:4.493298319026E-1,(38[&rate=6.300596970811527E-4]:7.598952696315E-1,((((95[&rate=6.300596970811527E-4]:5.008029605514E-1,(94[&rate=6.300596970811527E-4]:2.643952687056E-1,100[&rate=6.300596970811527E-4]:2.643952687056E-1)[&rate=6.300596970811527E-4]:1.517082382937E-1)[&rate=6.300596970811527E-4]:2.000288333083E-1,((40[&rate=6.300596970811527E-4]:4.857426885436E-1,96[&rate=6.300596970811527E-4]:6.004967869042E-1)[&rate=6.300596970811527E-4]:2.286264325092E-2,99[&rate=6.300596970811527E-4]:6.58878555838E-1)[&rate=6.300596970811527E-4]:5.288219977018E-2)[&rate=6.300596970811527E-4]:6.481600876811E-2,(146[&rate=6.300596970811527E-4]:6.760332724491E-1,(16[&rate=6.300596970811527E-4]:2.536029246521E0,(97[&rate=6.300596970811527E-4]:3.754811188693E-1,(101[&rate=6.300596970811527E-4]:7.126445330245E-1,((((88[&rate=6.300596970811527E-4]:1.171560721213E-1,89[&rate=6.300596970811527E-4]:1.308547022583E-1)[&rate=6.300596970811527E-4]:2.35499344023E-1,(((92[&rate=6.300596970811527E-4]:1.991019022757E-1,(91[&rate=6.300596970811527E-4]:9.393964893581E-2,90[&rate=6.300596970811527E-4]:9.393964893581E-2)[&rate=6.300596970811527E-4]:1.051622533399E-1)[&rate=6.300596970811527E-4]:2.670424568994E-2,87[&rate=6.300596970811527E-4]:2.121075178286E-1)[&rate=6.300596970811527E-4]:9.45206775396E-3,(((84[&rate=6.300596970811527E-4]:3.631975801674E-2,93[&rate=6.300596970811527E-4]:5.001838815376E-2)[&rate=6.300596970811527E-4]:1.530009495559E-3,85[&rate=6.300596970811527E-4]:3.78497675123E-2)[&rate=6.300596970811527E-4]:9.179149069409E-2,(83[&rate=6.300596970811527E-4]:4.576482646814E-2,86[&rate=6.300596970811527E-4]:4.576482646814E-2)[&rate=6.300596970811527E-4]:8.387643173825E-2)[&rate=6.300596970811527E-4]:9.191832737618E-2)[&rate=6.300596970811527E-4]:1.310958305618E-1)[&rate=6.300596970811527E-4]:9.10044507395E-1,((((10[&rate=6.300596970811527E-4]:4.96600208107E-1,15[&rate=6.300596970811527E-4]:5.349563724904E-1)[&rate=6.300596970811527E-4]:1.031364638665E-1,6[&rate=6.300596970811527E-4]:5.83298315809E-1)[&rate=6.300596970811527E-4]:6.46284826244E-3,18[&rate=6.300596970811527E-4]:6.527748627016E-1)[&rate=6.300596970811527E-4]:1.316943940462E-1,3[&rate=6.300596970811527E-4]:6.694007635972E-1)[&rate=6.300596970811527E-4]:5.357313254499E-2)[&rate=6.300596970811527E-4]:6.061547498653E-1,(((102[&rate=6.300596970811527E-4]:9.063692551722E-2,((((28[&rate=6.300596970811527E-4]:4.490674899412E-1,21[&rate=6.300596970811527E-4]:4.244099556947E-1)[&rate=6.300596970811527E-4]:3.856153908868E-1,1[&rate=6.300596970811527E-4]:4.838151096507E-2)[&rate=6.300596970811527E-4]:8.16395166283E-2,24[&rate=6.300596970811527E-4]:9.108429454016E-1)[&rate=6.300596970811527E-4]:2.846313088295E-1,(((20[&rate=6.300596970811527E-4]:3.731484777549E-1,25[&rate=6.300596970811527E-4]:3.923265599466E-1)[&rate=6.300596970811527E-4]:2.110188580275E-1,23[&rate=6.300596970811527E-4]:5.923865138645E-1)[&rate=6.300596970811527E-4]:2.664124633198E-1,(11[&rate=6.300596970811527E-4]:6.271225995236E-1,140[&rate=6.300596970811527E-4]:6.079445173319E-1)[&rate=6.300596970811527E-4]:1.467448708115E-1)[&rate=6.300596970811527E-4]:3.257163729371E-1)[&rate=6.300596970811527E-4]:5.680650690251E-2)[&rate=6.300596970811527E-4]:5.743660387263E-2,(((((106[&rate=6.300596970811527E-4]:5.272006893603E-1,(139[&rate=6.300596970811527E-4]:3.413096220596E-1,111[&rate=6.300596970811527E-4]:1.659671563063E-1)[&rate=6.300596970811527E-4]:3.776718892184E-1)[&rate=6.300596970811527E-4]:2.165835074421E-1,((148[&rate=6.300596970811527E-4]:1.875712657781E-1,143[&rate=6.300596970811527E-4]:1.848315397507E-1)[&rate=6.300596970811527E-4]:2.979222034228E-1,115[&rate=6.300596970811527E-4]:4.471373048171E-1)[&rate=6.300596970811527E-4]:2.363729193824E-1)[&rate=6.300596970811527E-4]:7.933478639153E-2,(((116[&rate=6.300596970811527E-4]:2.710826330337E-1,(107[&rate=6.300596970811527E-4]:1.159329982337E-1,108[&rate=6.300596970811527E-4]:1.131932722064E-1)[&rate=6.300596970811527E-4]:2.154236074028E-1)[&rate=6.300596970811527E-4]:1.050930861062E-1,(104[&rate=6.300596970811527E-4]:1.073593461195E-1,114[&rate=6.300596970811527E-4]:4.708537351675E-2)[&rate=6.300596970811527E-4]:3.290903456232E-1)[&rate=6.300596970811527E-4]:4.843854143445E-2,(112[&rate=6.300596970811527E-4]:3.233743130768E-1,109[&rate=6.300596970811527E-4]:3.206345870494E-1)[&rate=6.300596970811527E-4]:1.834317283195E-1)[&rate=6.300596970811527E-4]:3.382307500167E-1)[&rate=6.300596970811527E-4]:4.497584615963E-2,(13[&rate=6.300596970811527E-4]:2.783796212248E-1,19[&rate=6.300596970811527E-4]:3.167357856084E-1)[&rate=6.300596970811527E-4]:6.116330163478E-1)[&rate=6.300596970811527E-4]:1.72153737995E-1,(((((9[&rate=6.300596970811527E-4]:3.489700533718E-1,117[&rate=6.300596970811527E-4]:3.599289574815E-1)[&rate=6.300596970811527E-4]:1.148257054723E-1,(17[&rate=6.300596970811527E-4]:3.600913114772E-1,14[&rate=6.300596970811527E-4]:3.217351470935E-1)[&rate=6.300596970811527E-4]:1.502797898327E-1)[&rate=6.300596970811527E-4]:9.021206650681E-2,113[&rate=6.300596970811527E-4]:5.62227003433E-1)[&rate=6.300596970811527E-4]:1.041218844243E-1,(4[&rate=6.300596970811527E-4]:2.759232862617E-1,30[&rate=6.300596970811527E-4]:4.485260259877E-1)[&rate=6.300596970811527E-4]:3.328913550205E-1)[&rate=6.300596970811527E-4]:1.060730357382E-1,(110[&rate=6.300596970811527E-4]:5.758807823505E-1,105[&rate=6.300596970811527E-4]:5.539629741314E-1)[&rate=6.300596970811527E-4]:1.910616891903E-1)[&rate=6.300596970811527E-4]:2.897444519721E-1)[&rate=6.300596970811527E-4]:1.598797565618E-1)[&rate=6.300596970811527E-4]:1.844019082407E-2,(((141[&rate=6.300596970811527E-4]:7.8874381872E-2,144[&rate=6.300596970811527E-4]:7.613465584464E-2)[&rate=6.300596970811527E-4]:1.082845658151E-1,145[&rate=6.300596970811527E-4]:1.898986737146E-1)[&rate=6.300596970811527E-4]:6.201647319241E-1,142[&rate=6.300596970811527E-4]:8.100634056388E-1)[&rate=6.300596970811527E-4]:6.030256570409E-1)[&rate=6.300596970811527E-4]:1.653546518209E-1)[&rate=6.300596970811527E-4]:3.862556130445E-1)[&rate=6.300596970811527E-4]:7.070389962048E-1)[&rate=6.300596970811527E-4]:4.016950167926E-3)[&rate=6.300596970811527E-4]:1.052783728107E-1)[&rate=6.300596970811527E-4]:7.048884711861E-2)[&rate=6.300596970811527E-4]:1.469631602327E-1,((98[&rate=6.300596970811527E-4]:5.556945446236E-1,39[&rate=6.300596970811527E-4]:4.272792440773E-1)[&rate=6.300596970811527E-4]:1.813033421469E-2,(147[&rate=6.300596970811527E-4]:4.599893976616E-1,((((22[&rate=6.300596970811527E-4]:3.734378611773E-1,27[&rate=6.300596970811527E-4]:3.898762173417E-1)[&rate=6.300596970811527E-4]:2.281526171709E-1,(26[&rate=6.300596970811527E-4]:4.114147857955E-1,(7[&rate=6.300596970811527E-4]:1.543226185629E-1,8[&rate=6.300596970811527E-4]:1.543226185629E-1)[&rate=6.300596970811527E-4]:1.502428521641E-1)[&rate=6.300596970811527E-4]:2.011345966623E-1)[&rate=6.300596970811527E-4]:7.281521837556E-2,31[&rate=6.300596970811527E-4]:7.292002172718E-1)[&rate=6.300596970811527E-4]:1.170765652591E-1,2[&rate=6.300596970811527E-4]:6.188795222568E-1)[&rate=6.300596970811527E-4]:1.740458629054E0)[&rate=6.300596970811527E-4]:4.279722981074E-2)[&rate=6.300596970811527E-4]:3.278571222735E-1)[&rate=6.300596970811527E-4]:5.49345799951E-2)[&rate=6.300596970811527E-4]:5.131665312276E-1)[&rate=6.300596970811527E-4]:2.023727504535E-1,((((120[&rate=6.300596970811527E-4]:7.639507677948E-1,119[&rate=6.300596970811527E-4]:8.598411787536E-1)[&rate=6.300596970811527E-4]:1.036939891883E0,(126[&rate=6.300596970811527E-4]:9.56040549089E-1,(135[&rate=6.300596970811527E-4]:7.772715846704E-1,(138[&rate=6.300596970811527E-4]:1.910968778438E-1,136[&rate=6.300596970811527E-4]:5.95900285286E-2)[&rate=6.300596970811527E-4]:7.861747068267E-1)[&rate=6.300596970811527E-4]:6.165262815829E-1)[&rate=6.300596970811527E-4]:1.550379989043E-1)[&rate=6.300596970811527E-4]:4.446819473045E-1,(((123[&rate=6.300596970811527E-4]:1.039297536484E-1,124[&rate=6.300596970811527E-4]:1.011975132113E-1)[&rate=6.300596970811527E-4]:1.813154968293E-1,122[&rate=6.300596970811527E-4]:2.852452504777E-1)[&rate=6.300596970811527E-4]:3.629468284675E-1,67[&rate=6.300596970811527E-4]:1.469195286045E-1)[&rate=6.300596970811527E-4]:1.616667770083E-1)[&rate=6.300596970811527E-4]:5.701201628546E-2,66[&rate=6.300596970811527E-4]:3.655983218983E-1)[&rate=6.300596970811527E-4]:5.074707828989E-1)[&rate=6.300596970811527E-4]:4.669882403137E-3,(((59[&rate=6.300596970811527E-4]:3.768893000424E-1,(37[&rate=6.300596970811527E-4]:3.347331528534E-1,(58[&rate=6.300596970811527E-4]:2.975880141881E-1,((54[&rate=6.300596970811527E-4]:1.914383161679E-1,(56[&rate=6.300596970811527E-4]:1.808637960743E-1,55[&rate=6.300596970811527E-4]:1.808637960743E-1)[&rate=6.300596970811527E-4]:4.062916490227E-2)[&rate=6.300596970811527E-4]:2.994553158304E-4,57[&rate=6.300596970811527E-4]:2.327213780411E-1)[&rate=6.300596970811527E-4]:4.847319352397E-2)[&rate=6.300596970811527E-4]:1.80194556052E-2)[&rate=6.300596970811527E-4]:8.040751330924E-2)[&rate=6.300596970811527E-4]:2.794837570524E-1,68[&rate=6.300596970811527E-4]:6.071927292259E-1)[&rate=6.300596970811527E-4]:6.838028197137E-1,((((53[&rate=6.300596970811527E-4]:5.39448410484E-1,(((82[&rate=6.300596970811527E-4]:3.354977869204E-1,((72[&rate=6.300596970811527E-4]:1.061643645258E-2,78[&rate=6.300596970811527E-4]:3.253424467189E-2)[&rate=6.300596970811527E-4]:2.295994986221E-1,79[&rate=6.300596970811527E-4]:2.62133743294E-1)[&rate=6.300596970811527E-4]:6.51448655443E-2)[&rate=6.300596970811527E-4]:3.016927457879E-1,((80[&rate=6.300596970811527E-4]:1.205454448115E-1,81[&rate=6.300596970811527E-4]:1.205454448115E-1)[&rate=6.300596970811527E-4]:3.372994747836E-1,(71[&rate=6.300596970811527E-4]:3.517185187604E-1,(73[&rate=6.300596970811527E-4]:3.170924387461E-1,77[&rate=6.300596970811527E-4]:3.116129866914E-1)[&rate=6.300596970811527E-4]:1.031192306992E-1)[&rate=6.300596970811527E-4]:8.694831864294E-2)[&rate=6.300596970811527E-4]:1.629072569488E-1)[&rate=6.300596970811527E-4]:1.678540332441E-1,((76[&rate=6.300596970811527E-4]:5.252353655E-1,(74[&rate=6.300596970811527E-4]:3.35179984864E-1,70[&rate=6.300596970811527E-4]:2.968238204806E-1)[&rate=6.300596970811527E-4]:1.900553806359E-1)[&rate=6.300596970811527E-4]:8.31346112217E-2,75[&rate=6.300596970811527E-4]:6.083699767217E-1)[&rate=6.300596970811527E-4]:2.295513015594E-1)[&rate=6.300596970811527E-4]:4.47990190815E-1)[&rate=6.300596970811527E-4]:1.371737419253E-1,((103[&rate=6.300596970811527E-4]:7.042920961462E-1,((12[&rate=6.300596970811527E-4]:8.017016598725E-2,5[&rate=6.300596970811527E-4]:4.181400160379E-2)[&rate=6.300596970811527E-4]:4.737960760983E-1,29[&rate=6.300596970811527E-4]:6.608155571541E-1)[&rate=6.300596970811527E-4]:2.763532513209E-1)[&rate=6.300596970811527E-4]:1.597706337962E0,52[&rate=6.300596970811527E-4]:6.377046995478E-1)[&rate=6.300596970811527E-4]:4.711417417296E-2)[&rate=6.300596970811527E-4]:2.500276508743E-2,((137[&rate=6.300596970811527E-4]:5.661963980295E-1,134[&rate=6.300596970811527E-4]:4.949635213173E-1)[&rate=6.300596970811527E-4]:2.76091481189E-1,133[&rate=6.300596970811527E-4]:8.011919888075E-1)[&rate=6.300596970811527E-4]:6.825124256575E-1)[&rate=6.300596970811527E-4]:1.753519512217E-1,125[&rate=6.300596970811527E-4]:6.665943550573E-1)[&rate=6.300596970811527E-4]:7.910678605491E-1)[&rate=6.300596970811527E-4]:1.344640760329E-1)[&rate=6.300596970811527E-4]:3.401841615106E-2)[&rate=6.300596970811527E-4]:3.588147272833E-2);
tree STATE_77670000 [&joint=-20976.33032351883,lnP=-20976.33032351883] = [&R] (33[&rate=5.667056115897031E-4]:2.359697222427E-2,((32[&rate=5.667056115897031E-4]:5.496263543773E-3,34[&rate=5.667056115897031E-4]:2.741407176286E-2)[&rate=5.667056115897031E-4]:9.194358705067E-3,(((66[&rate=5.667056115897031E-4]:3.513967699023E-1,(((122[&rate=5.667056115897031E-4]:4.202395743401E-1,(124[&rate=5.667056115897031E-4]:2.192885334967E-1,123[&rate=5.667056115897031E-4]:2.220207739338E-1)[&rate=5.667056115897031E-4]:1.982188004063E-1)[&rate=5.667056115897031E-4]:1.963599604017E-1,67[&rate=5.667056115897031E-4]:1.153269844012E-1)[&rate=5.667056115897031E-4]:9.975385638092E-2,(120[&rate=5.667056115897031E-4]:1.880597428433E0,(126[&rate=5.667056115897031E-4]:1.162567717953E0,(119[&rate=5.667056115897031E-4]:1.766148264388E0,(135[&rate=5.667056115897031E-4]:3.641592525698E-1,(138[&rate=5.667056115897031E-4]:2.16182175141E-1,136[&rate=5.667056115897031E-4]:8.467532582577E-2)[&rate=5.667056115897031E-4]:3.479770774289E-1)[&rate=5.667056115897031E-4]:1.054043806339E0)[&rate=5.667056115897031E-4]:1.821219762085E-1)[&rate=5.667056115897031E-4]:2.821759879523E-2)[&rate=5.667056115897031E-4]:2.714697137188E-1)[&rate=5.667056115897031E-4]:1.363159291202E-1)[&rate=5.667056115897031E-4]:3.608077067601E-1,((((58[&rate=5.667056115897031E-4]:3.789528641835E-1,(((54[&rate=5.667056115897031E-4]:6.339046554091E-2,57[&rate=5.667056115897031E-4]:1.043740720983E-1)[&rate=5.667056115897031E-4]:4.60790836923E-2,37[&rate=5.667056115897031E-4]:1.859722814737E-1)[&rate=5.667056115897031E-4]:2.023674082458E-1,(56[&rate=5.667056115897031E-4]:3.34235809296E-1,55[&rate=5.667056115897031E-4]:3.34235809296E-1)[&rate=5.667056115897031E-4]:7.655792991609E-3)[&rate=5.667056115897031E-4]:9.738857524211E-3)[&rate=5.667056115897031E-4]:1.175140744156E-1,59[&rate=5.667056115897031E-4]:4.773412555391E-1)[&rate=5.667056115897031E-4]:1.485619492397E-1,68[&rate=5.667056115897031E-4]:5.767228769099E-1)[&rate=5.667056115897031E-4]:2.648749581256E-1,(((((((74[&rate=5.667056115897031E-4]:5.100928332886E-1,76[&rate=5.667056115897031E-4]:5.100928332886E-1)[&rate=5.667056115897031E-4]:1.173053752798E-2,70[&rate=5.667056115897031E-4]:4.834672064331E-1)[&rate=5.667056115897031E-4]:2.938165218083E-2,75[&rate=5.667056115897031E-4]:5.512050229974E-1)[&rate=5.667056115897031E-4]:3.695923226125E-1,(77[&rate=5.667056115897031E-4]:5.585809080097E-1,(73[&rate=5.667056115897031E-4]:4.866616459741E-1,((80[&rate=5.667056115897031E-4]:8.679113102561E-2,81[&rate=5.667056115897031E-4]:8.679113102561E-2)[&rate=5.667056115897031E-4]:2.967725939072E-1,((82[&rate=5.667056115897031E-4]:1.482171260731E-1,(72[&rate=5.667056115897031E-4]:8.176579508611E-2,78[&rate=5.667056115897031E-4]:1.036836033054E-1)[&rate=5.667056115897031E-4]:3.63143446856E-2)[&rate=5.667056115897031E-4]:8.17354654213E-2,(71[&rate=5.667056115897031E-4]:2.139763095954E-2,79[&rate=5.667056115897031E-4]:4.879489123357E-2)[&rate=5.667056115897031E-4]:1.729385221788E-1)[&rate=5.667056115897031E-4]:1.700494896028E-1)[&rate=5.667056115897031E-4]:5.37828525482E-2)[&rate=5.667056115897031E-4]:7.739871409028E-2)[&rate=5.667056115897031E-4]:3.567369855455E-1)[&rate=5.667056115897031E-4]:5.317507499793E-1,((((137[&rate=5.667056115897031E-4]:2.482859263305E-1,134[&rate=5.667056115897031E-4]:1.770530496183E-1)[&rate=5.667056115897031E-4]:2.573525075108E-1,133[&rate=5.667056115897031E-4]:4.645425434303E-1)[&rate=5.667056115897031E-4]:6.896960361454E-1,(103[&rate=5.667056115897031E-4]:6.985685576462E-1,((12[&rate=5.667056115897031E-4]:1.806034767826E-1,5[&rate=5.667056115897031E-4]:1.422473123991E-1)[&rate=5.667056115897031E-4]:1.678615551077E-1,29[&rate=5.667056115897031E-4]:4.553143469588E-1)[&rate=5.667056115897031E-4]:4.761309230162E-1)[&rate=5.667056115897031E-4]:1.346080980834E0)[&rate=5.667056115897031E-4]:3.125711213697E-1,52[&rate=5.667056115897031E-4]:6.929269252885E-1)[&rate=5.667056115897031E-4]:2.1354833E-2)[&rate=5.667056115897031E-4]:7.564309282223E-3,53[&rate=5.667056115897031E-4]:7.136493462593E-1)[&rate=5.667056115897031E-4]:2.595686681581E-1,125[&rate=5.667056115897031E-4]:7.628355007562E-1)[&rate=5.667056115897031E-4]:2.454290009461E-1)[&rate=5.667056115897031E-4]:4.183272793992E-1)[&rate=5.667056115897031E-4]:8.842900139697E-3,(((121[&rate=5.667056115897031E-4]:2.170750636597E0,(35[&rate=5.667056115897031E-4]:2.905908473047E-2,36[&rate=5.667056115897031E-4]:7.563442719623E-2)[&rate=5.667056115897031E-4]:1.566415460624E-2)[&rate=5.667056115897031E-4]:4.633817831378E-2,(127[&rate=5.667056115897031E-4]:2.653220773665E0,(((51[&rate=5.667056115897031E-4]:5.898127298405E-1,(((49[&rate=5.667056115897031E-4]:1.726750770145E-1,50[&rate=5.667056115897031E-4]:1.726750770145E-1)[&rate=5.667056115897031E-4]:3.254147741587E-1,(44[&rate=5.667056115897031E-4]:1.67187562807E-2,47[&rate=5.667056115897031E-4]:2.218323715496E-2)[&rate=5.667056115897031E-4]:5.086934992639E-1)[&rate=5.667056115897031E-4]:5.660328666924E-2,(43[&rate=5.667056115897031E-4]:5.51395078895E-1,((48[&rate=5.667056115897031E-4]:3.793200723526E-1,(41[&rate=5.667056115897031E-4]:7.12571732553E-2,42[&rate=5.667056115897031E-4]:7.672165412955E-2)[&rate=5.667056115897031E-4]:2.643470521028E-1)[&rate=5.667056115897031E-4]:3.458057672086E-2,46[&rate=5.667056115897031E-4]:4.248296108219E-1)[&rate=5.667056115897031E-4]:1.26565468073E-1)[&rate=5.667056115897031E-4]:3.608494419315E-2)[&rate=5.667056115897031E-4]:2.965511112381E-2)[&rate=5.667056115897031E-4]:4.752430453378E-2,45[&rate=5.667056115897031E-4]:6.564627174343E-1)[&rate=5.667056115897031E-4]:1.212272019112E-1,(((65[&rate=5.667056115897031E-4]:2.654071808521E-1,(60[&rate=5.667056115897031E-4]:1.559412017772E-1,(64[&rate=5.667056115897031E-4]:1.279222885181E-1,62[&rate=5.667056115897031E-4]:1.690181789291E-1)[&rate=5.667056115897031E-4]:1.787038447658E-1)[&rate=5.667056115897031E-4]:1.09465979075E-1)[&rate=5.667056115897031E-4]:3.563476624492E-1,(61[&rate=5.667056115897031E-4]:1.239962442563E-1,63[&rate=5.667056115897031E-4]:8.290035384521E-2)[&rate=5.667056115897031E-4]:6.895394209628E-1)[&rate=5.667056115897031E-4]:7.522159986455E-1,(((118[&rate=5.667056115897031E-4]:3.825340288669E-1,(((130[&rate=5.667056115897031E-4]:2.912766917416E-2,131[&rate=5.667056115897031E-4]:3.186739520151E-2)[&rate=5.667056115897031E-4]:3.516793189505E-2,132[&rate=5.667056115897031E-4]:6.703532709656E-2)[&rate=5.667056115897031E-4]:1.610068627371E-2,129[&rate=5.667056115897031E-4]:8.039628734291E-2)[&rate=5.667056115897031E-4]:1.651514401541E-1)[&rate=5.667056115897031E-4]:1.41155143233E-1,69[&rate=5.667056115897031E-4]:5.346480762096E-1)[&rate=5.667056115897031E-4]:9.236132470111E-1,128[&rate=5.667056115897031E-4]:1.307576391714E0)[&rate=5.667056115897031E-4]:1.184492447536E-1)[&rate=5.667056115897031E-4]:1.250604951696E-1)[&rate=5.667056115897031E-4]:6.377847764482E-2)[&rate=5.667056115897031E-4]:4.963931656537E-3)[&rate=5.667056115897031E-4]:3.746659144582E-1,(38[&rate=5.667056115897031E-4]:8.996291466948E-1,((((99[&rate=5.667056115897031E-4]:4.197959122243E-1,96[&rate=5.667056115897031E-4]:3.842767865414E-1)[&rate=5.667056115897031E-4]:2.504598334976E-1,(98[&rate=5.667056115897031E-4]:5.052360688645E-1,(95[&rate=5.667056115897031E-4]:3.223805311976E-1,(94[&rate=5.667056115897031E-4]:2.201506450317E-1,100[&rate=5.667056115897031E-4]:2.201506450317E-1)[&rate=5.667056115897031E-4]:1.753043261382E-2)[&rate=5.667056115897031E-4]:1.937844994157E-1)[&rate=5.667056115897031E-4]:1.431617533601E-1)[&rate=5.667056115897031E-4]:1.214077196041E-1,((39[&rate=5.667056115897031E-4]:5.213138515303E-1,(101[&rate=5.667056115897031E-4]:9.980299981483E-1,(((((87[&rate=5.667056115897031E-4]:1.579008373017E-1,(89[&rate=5.667056115897031E-4]:8.953932124206E-2,88[&rate=5.667056115897031E-4]:7.584069110505E-2)[&rate=5.667056115897031E-4]:8.206014619668E-2)[&rate=5.667056115897031E-4]:7.495788835945E-2,(((83[&rate=5.667056115897031E-4]:7.992025681538E-2,85[&rate=5.667056115897031E-4]:7.992025681538E-2)[&rate=5.667056115897031E-4]:5.437926483165E-2,((93[&rate=5.667056115897031E-4]:6.38518357418E-2,86[&rate=5.667056115897031E-4]:5.015320560478E-2)[&rate=5.667056115897031E-4]:6.805913390806E-2,84[&rate=5.667056115897031E-4]:1.182123395128E-1)[&rate=5.667056115897031E-4]:1.608718213419E-2)[&rate=5.667056115897031E-4]:7.663817559341E-2,(92[&rate=5.667056115897031E-4]:1.421000102746E-1,(91[&rate=5.667056115897031E-4]:8.841319108079E-2,90[&rate=5.667056115897031E-4]:8.841319108079E-2)[&rate=5.667056115897031E-4]:5.368681919379E-2)[&rate=5.667056115897031E-4]:8.253631710287E-2)[&rate=5.667056115897031E-4]:2.192102842074E-2)[&rate=5.667056115897031E-4]:8.5925165934E-1,(3[&rate=5.667056115897031E-4]:2.521221457048E-1,18[&rate=5.667056115897031E-4]:3.671906388554E-1)[&rate=5.667056115897031E-4]:3.002622118992E-1)[&rate=5.667056115897031E-4]:3.183816664575E-1,((10[&rate=5.667056115897031E-4]:2.89554823377E-1,15[&rate=5.667056115897031E-4]:3.279109877605E-1)[&rate=5.667056115897031E-4]:1.121256902345E-1,6[&rate=5.667056115897031E-4]:3.852421574471E-1)[&rate=5.667056115897031E-4]:5.37578661135E-1)[&rate=5.667056115897031E-4]:6.361729087764E-1,((((141[&rate=5.667056115897031E-4]:4.27858718417E-1,145[&rate=5.667056115897031E-4]:4.305984444446E-1)[&rate=5.667056115897031E-4]:1.026063425775E-1,144[&rate=5.667056115897031E-4]:5.277253349672E-1)[&rate=5.667056115897031E-4]:3.72120496354E-1,142[&rate=5.667056115897031E-4]:9.053252833761E-1)[&rate=5.667056115897031E-4]:7.577530420419E-1,((((((13[&rate=5.667056115897031E-4]:3.813274001529E-1,19[&rate=5.667056115897031E-4]:4.196835645366E-1)[&rate=5.667056115897031E-4]:2.762304464537E-1,115[&rate=5.667056115897031E-4]:5.753660657847E-1)[&rate=5.667056115897031E-4]:1.396828299655E-1,(108[&rate=5.667056115897031E-4]:6.387100803836E-1,((109[&rate=5.667056115897031E-4]:6.279461022299E-1,((104[&rate=5.667056115897031E-4]:2.376349938164E-1,114[&rate=5.667056115897031E-4]:1.773610212137E-1)[&rate=5.667056115897031E-4]:1.391252849987E-1,112[&rate=5.667056115897031E-4]:3.986780870342E-1)[&rate=5.667056115897031E-4]:2.320077412231E-1)[&rate=5.667056115897031E-4]:2.764898178673E-2,107[&rate=5.667056115897031E-4]:6.364170018249E-1)[&rate=5.667056115897031E-4]:5.032804586056E-3)[&rate=5.667056115897031E-4]:1.33873061942E-1)[&rate=5.667056115897031E-4]:1.085738873955E-1,(116[&rate=5.667056115897031E-4]:7.54966254629E-1,((148[&rate=5.667056115897031E-4]:1.931440585814E-1,143[&rate=5.667056115897031E-4]:1.904043325541E-1)[&rate=5.667056115897031E-4]:5.324017465891E-1,(139[&rate=5.667056115897031E-4]:5.72092653968E-1,(106[&rate=5.667056115897031E-4]:8.689460626377E-2,111[&rate=5.667056115897031E-4]:1.033329624281E-1)[&rate=5.667056115897031E-4]:2.934172257865E-1)[&rate=5.667056115897031E-4]:3.671517813394E-1)[&rate=5.667056115897031E-4]:6.777661384219E-2)[&rate=5.667056115897031E-4]:6.865652851669E-2)[&rate=5.667056115897031E-4]:3.327917218096E-1,((((17[&rate=5.667056115897031E-4]:5.230888785867E-1,14[&rate=5.667056115897031E-4]:4.84732714203E-1)[&rate=5.667056115897031E-4]:2.782365675293E-1,(9[&rate=5.667056115897031E-4]:7.136420603175E-1,113[&rate=5.667056115897031E-4]:7.218612383996E-1)[&rate=5.667056115897031E-4]:4.110804333281E-2)[&rate=5.667056115897031E-4]:2.453585804812E-2,(4[&rate=5.667056115897031E-4]:2.816026298758E-1,30[&rate=5.667056115897031E-4]:4.542053696019E-1)[&rate=5.667056115897031E-4]:4.483682633295E-1)[&rate=5.667056115897031E-4]:5.934214252651E-2,(117[&rate=5.667056115897031E-4]:7.1248204974E-1,(110[&rate=5.667056115897031E-4]:5.05101906247E-1,105[&rate=5.667056115897031E-4]:4.83184098028E-1)[&rate=5.667056115897031E-4]:1.991609654107E-1)[&rate=5.667056115897031E-4]:1.371049585946E-1)[&rate=5.667056115897031E-4]:3.917590034702E-1)[&rate=5.667056115897031E-4]:1.583799484808E-1,((((11[&rate=5.667056115897031E-4]:6.232595841711E-1,140[&rate=5.667056115897031E-4]:6.040815019793E-1)[&rate=5.667056115897031E-4]:2.102035069561E-1,((20[&rate=5.667056115897031E-4]:4.564386650578E-1,25[&rate=5.667056115897031E-4]:4.756167472495E-1)[&rate=5.667056115897031E-4]:2.047033676546E-1,23[&rate=5.667056115897031E-4]:6.693612107945E-1)[&rate=5.667056115897031E-4]:2.490333871819E-1)[&rate=5.667056115897031E-4]:4.28622368332E-1,(((28[&rate=5.667056115897031E-4]:7.449839926858E-1,21[&rate=5.667056115897031E-4]:7.203264584394E-1)[&rate=5.667056115897031E-4]:1.608112127199E-1,1[&rate=5.667056115897031E-4]:1.194938355428E-1)[&rate=5.667056115897031E-4]:9.957902459213E-2,24[&rate=5.667056115897031E-4]:9.998947779432E-1)[&rate=5.667056115897031E-4]:3.580810924749E-1)[&rate=5.667056115897031E-4]:6.081572349885E-2,102[&rate=5.667056115897031E-4]:2.571477583006E-1)[&rate=5.667056115897031E-4]:6.586587321781E-2)[&rate=5.667056115897031E-4]:9.348935143388E-2)[&rate=5.667056115897031E-4]:9.317567591309E-2)[&rate=5.667056115897031E-4]:4.938307913379E-1)[&rate=5.667056115897031E-4]:4.964480123757E-1)[&rate=5.667056115897031E-4]:8.800743212863E-2,((((31[&rate=5.667056115897031E-4]:9.515798414836E-1,(22[&rate=5.667056115897031E-4]:7.317867646178E-1,27[&rate=5.667056115897031E-4]:7.482251207822E-1)[&rate=5.667056115897031E-4]:1.649985563177E-1)[&rate=5.667056115897031E-4]:4.829833478788E-2,(26[&rate=5.667056115897031E-4]:8.749735905219E-1,(7[&rate=5.667056115897031E-4]:1.687360429679E-1,8[&rate=5.667056115897031E-4]:1.687360429679E-1)[&rate=5.667056115897031E-4]:5.993882324854E-1)[&rate=5.667056115897031E-4]:8.10689693112E-2)[&rate=5.667056115897031E-4]:7.118347020728E-2,2[&rate=5.667056115897031E-4]:8.436643862047E-1)[&rate=5.667056115897031E-4]:1.620850822622E0,97[&rate=5.667056115897031E-4]:4.367511546307E-1)[&rate=5.667056115897031E-4]:1.01531877662E-1)[&rate=5.667056115897031E-4]:3.206895762352E-2)[&rate=5.667056115897031E-4]:6.666910919222E-2,(((40[&rate=5.667056115897031E-4]:5.077963871645E-1,147[&rate=5.667056115897031E-4]:5.651734363448E-1)[&rate=5.667056115897031E-4]:2.446780984171E-2,146[&rate=5.667056115897031E-4]:6.524827762411E-1)[&rate=5.667056115897031E-4]:1.288296057484E-2,16[&rate=5.667056115897031E-4]:2.630640083698E0)[&rate=5.667056115897031E-4]:1.629121928936E-1)[&rate=5.667056115897031E-4]:2.598758071492E-1)[&rate=5.667056115897031E-4]:1.684636319294E-1)[&rate=5.667056115897031E-4]:2.553200446934E-1)[&rate=5.667056115897031E-4]:1.785747522959E-1)[&rate=5.667056115897031E-4]:3.426897920713E-3);
tree STATE_77760000 [&joint=-20974.454257846053,lnP=-20974.454257846053] = [&R] (((((57[&rate=5.6592657354952E-4]:4.024829852311E-1,(58[&rate=5.6592657354952E-4]:3.85963207493E-1,((59[&rate=5.6592657354952E-4]:2.703148054712E-1,54[&rate=5.6592657354952E-4]:2.320634393509E-1)[&rate=5.6592657354952E-4]:9.165318827632E-2,((56[&rate=5.6592657354952E-4]:3.004443176667E-1,55[&rate=5.6592657354952E-4]:3.004443176667E-1)[&rate=5.6592657354952E-4]:2.793970111218E-2,37[&rate=5.6592657354952E-4]:3.748321062107E-1)[&rate=5.6592657354952E-4]:2.538725365704E-2)[&rate=5.6592657354952E-4]:4.869530685388E-3)[&rate=5.6592657354952E-4]:3.291322036114E-2)[&rate=5.6592657354952E-4]:3.286607957834E-1,68[&rate=5.6592657354952E-4]:6.792312127085E-1)[&rate=5.6592657354952E-4]:6.431784410628E-1,(((53[&rate=5.6592657354952E-4]:8.103510777091E-1,((((74[&rate=5.6592657354952E-4]:5.361156506414E-1,(76[&rate=5.6592657354952E-4]:4.957336552593E-1,70[&rate=5.6592657354952E-4]:4.573774908758E-1)[&rate=5.6592657354952E-4]:4.038199538212E-2)[&rate=5.6592657354952E-4]:2.108407934862E-1,75[&rate=5.6592657354952E-4]:7.469564441276E-1)[&rate=5.6592657354952E-4]:4.28100573914E-2,(((((79[&rate=5.6592657354952E-4]:3.772384940064E-2,71[&rate=5.6592657354952E-4]:1.032658912661E-2)[&rate=5.6592657354952E-4]:2.514760520204E-1,(78[&rate=5.6592657354952E-4]:1.27562528545E-1,72[&rate=5.6592657354952E-4]:1.056447203257E-1)[&rate=5.6592657354952E-4]:1.61637372876E-1)[&rate=5.6592657354952E-4]:1.603556910954E-1,82[&rate=5.6592657354952E-4]:4.577747705985E-1)[&rate=5.6592657354952E-4]:2.135148731376E-1,(80[&rate=5.6592657354952E-4]:1.954363925348E-1,81[&rate=5.6592657354952E-4]:1.954363925348E-1)[&rate=5.6592657354952E-4]:4.594148950369E-1)[&rate=5.6592657354952E-4]:1.336047158248E-2,(73[&rate=5.6592657354952E-4]:4.82203379789E-1,77[&rate=5.6592657354952E-4]:4.767239277343E-1)[&rate=5.6592657354952E-4]:2.353234478583E-1)[&rate=5.6592657354952E-4]:7.223967387166E-2)[&rate=5.6592657354952E-4]:7.336562385813E-1,(134[&rate=5.6592657354952E-4]:3.38252254204E-1,(133[&rate=5.6592657354952E-4]:3.400658288203E-1,137[&rate=5.6592657354952E-4]:3.811617192313E-1)[&rate=5.6592657354952E-4]:2.832341168487E-2)[&rate=5.6592657354952E-4]:1.190649937951E0)[&rate=5.6592657354952E-4]:3.339139622097E-2)[&rate=5.6592657354952E-4]:1.149511634278E-1,(52[&rate=5.6592657354952E-4]:6.901596616248E-1,(103[&rate=5.6592657354952E-4]:4.402313494447E-1,((12[&rate=5.6592657354952E-4]:1.78588064138E-1,5[&rate=5.6592657354952E-4]:1.402318997546E-1)[&rate=5.6592657354952E-4]:1.401853180314E-1,29[&rate=5.6592657354952E-4]:4.256226972379E-1)[&rate=5.6592657354952E-4]:2.474853645356E-1)[&rate=5.6592657354952E-4]:1.914222046741E0)[&rate=5.6592657354952E-4]:2.433393008235E-1)[&rate=5.6592657354952E-4]:3.229100717293E-1,125[&rate=5.6592657354952E-4]:1.037829799205E0)[&rate=5.6592657354952E-4]:4.512465212331E-1)[&rate=5.6592657354952E-4]:1.164558091084E-1,33[&rate=5.6592657354952E-4]:1.169277031294E-2)[&rate=5.6592657354952E-4]:9.815306785346E-2,(32[&rate=5.6592657354952E-4]:1.053405448632E-2,(34[&rate=5.6592657354952E-4]:1.137751379766E-2,((66[&rate=5.6592657354952E-4]:1.670472400967E-1,((((123[&rate=5.6592657354952E-4]:6.653860059955E-2,124[&rate=5.6592657354952E-4]:6.380636016243E-2)[&rate=5.6592657354952E-4]:1.983729749663E-1,122[&rate=5.6592657354952E-4]:2.649115755659E-1)[&rate=5.6592657354952E-4]:3.385823405262E-1,67[&rate=5.6592657354952E-4]:1.022213657514E-1)[&rate=5.6592657354952E-4]:6.470205125817E-2,(126[&rate=5.6592657354952E-4]:1.358069365141E0,(((135[&rate=5.6592657354952E-4]:5.962826984177E-1,(138[&rate=5.6592657354952E-4]:2.49171060206E-1,136[&rate=5.6592657354952E-4]:1.176642108908E-1)[&rate=5.6592657354952E-4]:5.471116382117E-1)[&rate=5.6592657354952E-4]:5.894579704879E-1,120[&rate=5.6592657354952E-4]:1.437795463426E0)[&rate=5.6592657354952E-4]:3.65945445871E-1,119[&rate=5.6592657354952E-4]:1.899631320256E0)[&rate=5.6592657354952E-4]:2.441405675293E-1)[&rate=5.6592657354952E-4]:5.602824155303E-2)[&rate=5.6592657354952E-4]:1.238230871698E-4)[&rate=5.6592657354952E-4]:6.361546221872E-1,((35[&rate=5.6592657354952E-4]:2.605834163551E-1,(((121[&rate=5.6592657354952E-4]:1.93768853728E0,127[&rate=5.6592657354952E-4]:2.37878442769E0)[&rate=5.6592657354952E-4]:3.047560225046E-1,36[&rate=5.6592657354952E-4]:1.629925049896E-1)[&rate=5.6592657354952E-4]:1.155262101007E-1,((((45[&rate=5.6592657354952E-4]:7.093762612957E-1,(51[&rate=5.6592657354952E-4]:6.695532159625E-1,((44[&rate=5.6592657354952E-4]:6.533109569257E-1,(49[&rate=5.6592657354952E-4]:3.258516628092E-1,50[&rate=5.6592657354952E-4]:3.258516628092E-1)[&rate=5.6592657354952E-4]:3.00136889745E-1)[&rate=5.6592657354952E-4]:2.467074288549E-2,((((48[&rate=5.6592657354952E-4]:1.763085144487E-1,42[&rate=5.6592657354952E-4]:1.380571483285E-1)[&rate=5.6592657354952E-4]:2.124247124345E-2,41[&rate=5.6592657354952E-4]:1.538351386977E-1)[&rate=5.6592657354952E-4]:2.669599932572E-1,43[&rate=5.6592657354952E-4]:4.754399406979E-1)[&rate=5.6592657354952E-4]:1.343074626101E-1,46[&rate=5.6592657354952E-4]:6.09747403308E-1)[&rate=5.6592657354952E-4]:7.369877737744E-2)[&rate=5.6592657354952E-4]:1.342943964857E-2)[&rate=5.6592657354952E-4]:2.069736227308E-2)[&rate=5.6592657354952E-4]:9.4825778621E-3,47[&rate=5.6592657354952E-4]:7.270555604691E-1)[&rate=5.6592657354952E-4]:1.674799113467E-1,(((131[&rate=5.6592657354952E-4]:2.148606275365E-1,130[&rate=5.6592657354952E-4]:2.121209015091E-1)[&rate=5.6592657354952E-4]:7.052111646102E-2,(129[&rate=5.6592657354952E-4]:1.038533844549E-1,132[&rate=5.6592657354952E-4]:1.065931104823E-1)[&rate=5.6592657354952E-4]:1.787886335152E-1)[&rate=5.6592657354952E-4]:3.006984668955E-1,(69[&rate=5.6592657354952E-4]:6.679910832764E-1,118[&rate=5.6592657354952E-4]:6.570321791667E-1)[&rate=5.6592657354952E-4]:6.329460706883E-2)[&rate=5.6592657354952E-4]:1.079134203958E0)[&rate=5.6592657354952E-4]:2.084787845649E-3,((((65[&rate=5.6592657354952E-4]:1.140506829884E-1,(60[&rate=5.6592657354952E-4]:4.721131366917E-2,64[&rate=5.6592657354952E-4]:1.978962451759E-1)[&rate=5.6592657354952E-4]:6.683936931922E-2)[&rate=5.6592657354952E-4]:2.503218153682E-2,62[&rate=5.6592657354952E-4]:3.30863686443E-1)[&rate=5.6592657354952E-4]:4.017029513818E-1,(61[&rate=5.6592657354952E-4]:1.169089773875E-1,63[&rate=5.6592657354952E-4]:7.581308697646E-2)[&rate=5.6592657354952E-4]:6.156576604373E-1)[&rate=5.6592657354952E-4]:8.574303486238E-1,128[&rate=5.6592657354952E-4]:1.450270959051E0)[&rate=5.6592657354952E-4]:2.115487915902E-1)[&rate=5.6592657354952E-4]:9.88907452707E-2)[&rate=5.6592657354952E-4]:2.864004373057E-2)[&rate=5.6592657354952E-4]:3.035906848776E-1,(38[&rate=5.6592657354952E-4]:8.018690287271E-1,(((((39[&rate=5.6592657354952E-4]:5.068844825825E-1,((2[&rate=5.6592657354952E-4]:7.317271731094E-1,((22[&rate=5.6592657354952E-4]:4.146401575297E-1,27[&rate=5.6592657354952E-4]:4.31078513694E-1)[&rate=5.6592657354952E-4]:3.222412541298E-1,((26[&rate=5.6592657354952E-4]:4.703796109158E-1,(7[&rate=5.6592657354952E-4]:1.252091613341E-1,8[&rate=5.6592657354952E-4]:1.252091613341E-1)[&rate=5.6592657354952E-4]:2.383211345133E-1)[&rate=5.6592657354952E-4]:2.151425947583E-1,31[&rate=5.6592657354952E-4]:7.293578221125E-1)[&rate=5.6592657354952E-4]:6.2318110095E-2)[&rate=5.6592657354952E-4]:1.674485011759E-1)[&rate=5.6592657354952E-4]:1.704820563582E0,146[&rate=5.6592657354952E-4]:6.000405130968E-1)[&rate=5.6592657354952E-4]:2.706254872059E-2)[&rate=5.6592657354952E-4]:1.999093282505E-2,(101[&rate=5.6592657354952E-4]:1.189149481589E0,(((((102[&rate=5.6592657354952E-4]:7.32813254817E-2,((24[&rate=5.6592657354952E-4]:9.445217977779E-1,((28[&rate=5.6592657354952E-4]:6.979509603925E-1,21[&rate=5.6592657354952E-4]:6.73293426146E-1)[&rate=5.6592657354952E-4]:1.739816406989E-1,1[&rate=5.6592657354952E-4]:8.563123122843E-2)[&rate=5.6592657354952E-4]:7.806864874121E-2)[&rate=5.6592657354952E-4]:8.164049767336E-2,(((20[&rate=5.6592657354952E-4]:2.546409415876E-1,25[&rate=5.6592657354952E-4]:2.738190237794E-1)[&rate=5.6592657354952E-4]:3.620564954422E-1,23[&rate=5.6592657354952E-4]:6.24916615112E-1)[&rate=5.6592657354952E-4]:1.020137565044E-1,(140[&rate=5.6592657354952E-4]:5.370423045444E-1,11[&rate=5.6592657354952E-4]:5.562203867361E-1)[&rate=5.6592657354952E-4]:8.577847803107E-2)[&rate=5.6592657354952E-4]:2.882730197252E-1)[&rate=5.6592657354952E-4]:2.087628656468E-1)[&rate=5.6592657354952E-4]:5.791605726946E-2,((((148[&rate=5.6592657354952E-4]:2.40701075805E-1,143[&rate=5.6592657354952E-4]:2.379613497776E-1)[&rate=5.6592657354952E-4]:3.088863134928E-1,(116[&rate=5.6592657354952E-4]:4.440214734959E-1,((111[&rate=5.6592657354952E-4]:4.817260791619E-2,139[&rate=5.6592657354952E-4]:2.235150736696E-1)[&rate=5.6592657354952E-4]:1.803127687594E-1,106[&rate=5.6592657354952E-4]:2.120470205112E-1)[&rate=5.6592657354952E-4]:2.922484255875E-1)[&rate=5.6592657354952E-4]:6.720975141818E-2)[&rate=5.6592657354952E-4]:1.096249948225E-1,((115[&rate=5.6592657354952E-4]:5.241318040226E-1,(13[&rate=5.6592657354952E-4]:3.394431546646E-1,19[&rate=5.6592657354952E-4]:3.777993190483E-1)[&rate=5.6592657354952E-4]:2.668804301799E-1)[&rate=5.6592657354952E-4]:5.760819138328E-2,(((112[&rate=5.6592657354952E-4]:4.536695999162E-1,(104[&rate=5.6592657354952E-4]:1.058798225554E-1,114[&rate=5.6592657354952E-4]:4.560584995262E-2)[&rate=5.6592657354952E-4]:3.258719691417E-1)[&rate=5.6592657354952E-4]:1.275672251294E-1,(109[&rate=5.6592657354952E-4]:3.751346851649E-1,107[&rate=5.6592657354952E-4]:3.559566029731E-1)[&rate=5.6592657354952E-4]:2.033624138534E-1)[&rate=5.6592657354952E-4]:7.541021600962E-3,108[&rate=5.6592657354952E-4]:5.641203124001E-1)[&rate=5.6592657354952E-4]:7.515392958123E-2)[&rate=5.6592657354952E-4]:3.911622433066E-2)[&rate=5.6592657354952E-4]:4.27653481994E-1,((((117[&rate=5.6592657354952E-4]:5.491679112053E-1,(4[&rate=5.6592657354952E-4]:1.667846139472E-1,30[&rate=5.6592657354952E-4]:3.393873536732E-1)[&rate=5.6592657354952E-4]:3.221093246554E-1)[&rate=5.6592657354952E-4]:6.306720969343E-3,(113[&rate=5.6592657354952E-4]:5.438032326047E-1,9[&rate=5.6592657354952E-4]:5.355840545226E-1)[&rate=5.6592657354952E-4]:8.931673542397E-3)[&rate=5.6592657354952E-4]:1.68789212982E-1,(105[&rate=5.6592657354952E-4]:5.788692356897E-1,110[&rate=5.6592657354952E-4]:6.007870439088E-1)[&rate=5.6592657354952E-4]:1.152576231656E-1)[&rate=5.6592657354952E-4]:3.827825271423E-2,(17[&rate=5.6592657354952E-4]:6.273114805423E-1,14[&rate=5.6592657354952E-4]:5.889553161586E-1)[&rate=5.6592657354952E-4]:1.708470556847E-1)[&rate=5.6592657354952E-4]:3.708991107091E-1)[&rate=5.6592657354952E-4]:7.44685029383E-2)[&rate=5.6592657354952E-4]:8.822697703254E-2,((145[&rate=5.6592657354952E-4]:1.271828705778E-1,(144[&rate=5.6592657354952E-4]:8.169618368553E-2,141[&rate=5.6592657354952E-4]:8.443590971289E-2)[&rate=5.6592657354952E-4]:4.000723483736E-2)[&rate=5.6592657354952E-4]:2.827218776963E-1,142[&rate=5.6592657354952E-4]:4.099047482742E-1)[&rate=5.6592657354952E-4]:1.056094953975E0)[&rate=5.6592657354952E-4]:1.351084366461E-1,3[&rate=5.6592657354952E-4]:1.351793070402E0)[&rate=5.6592657354952E-4]:3.256571425731E-2,((6[&rate=5.6592657354952E-4]:6.078917277026E-1,18[&rate=5.6592657354952E-4]:6.709054263327E-1)[&rate=5.6592657354952E-4]:3.205230731453E-1,(((89[&rate=5.6592657354952E-4]:5.268785445938E-2,88[&rate=5.6592657354952E-4]:3.898922432237E-2)[&rate=5.6592657354952E-4]:4.491586657284E-1,(87[&rate=5.6592657354952E-4]:4.573952316083E-1,((92[&rate=5.6592657354952E-4]:1.31616418554E-1,(91[&rate=5.6592657354952E-4]:9.898092796745E-2,90[&rate=5.6592657354952E-4]:9.898092796745E-2)[&rate=5.6592657354952E-4]:3.26354905866E-2)[&rate=5.6592657354952E-4]:7.717545893169E-2,(83[&rate=5.6592657354952E-4]:1.577643808637E-1,((86[&rate=5.6592657354952E-4]:9.574788092482E-2,(93[&rate=5.6592657354952E-4]:8.925265543839E-2,85[&rate=5.6592657354952E-4]:7.555402530137E-2)[&rate=5.6592657354952E-4]:2.019385562345E-2)[&rate=5.6592657354952E-4]:3.322633248016E-2,84[&rate=5.6592657354952E-4]:1.28974213405E-1)[&rate=5.6592657354952E-4]:2.879016745877E-2)[&rate=5.6592657354952E-4]:3.732886648497E-2)[&rate=5.6592657354952E-4]:2.623019842596E-1)[&rate=5.6592657354952E-4]:3.075265844245E-2)[&rate=5.6592657354952E-4]:6.56538864377E-1,(10[&rate=5.6592657354952E-4]:4.809587869121E-1,15[&rate=5.6592657354952E-4]:5.193149512956E-1)[&rate=5.6592657354952E-4]:1.924950908033E-1)[&rate=5.6592657354952E-4]:2.713992792969E-1)[&rate=5.6592657354952E-4]:5.079987783322E-1)[&rate=5.6592657354952E-4]:8.075304229565E-1)[&rate=5.6592657354952E-4]:3.108900928127E-1)[&rate=5.6592657354952E-4]:1.269439830955E-2,147[&rate=5.6592657354952E-4]:5.969468628974E-1)[&rate=5.6592657354952E-4]:4.589715990848E-2,(97[&rate=5.6592657354952E-4]:5.000504469637E-1,16[&rate=5.6592657354952E-4]:2.656581624447E0)[&rate=5.6592657354952E-4]:1.437827529567E-2)[&rate=5.6592657354952E-4]:9.067050643662E-2,(((98[&rate=5.6592657354952E-4]:5.077999670908E-1,94[&rate=5.6592657354952E-4]:4.340294752875E-1)[&rate=5.6592657354952E-4]:1.64232574554E-1,(95[&rate=5.6592657354952E-4]:5.343965704952E-1,100[&rate=5.6592657354952E-4]:4.496971169432E-1)[&rate=5.6592657354952E-4]:1.485649328984E-1)[&rate=5.6592657354952E-4]:2.790050898558E-2,((40[&rate=5.6592657354952E-4]:5.04471524026E-1,99[&rate=5.6592657354952E-4]:6.547447480696E-1)[&rate=5.6592657354952E-4]:3.238437257392E-2,96[&rate=5.6592657354952E-4]:6.516099949606E-1)[&rate=5.6592657354952E-4]:3.466185348418E-2)[&rate=5.6592657354952E-4]:1.046197299781E-1)[&rate=5.6592657354952E-4]:1.94037559594E-1)[&rate=5.6592657354952E-4]:3.64670519021E-1)[&rate=5.6592657354952E-4]:2.390277610513E-1)[&rate=5.6592657354952E-4]:7.118935014382E-2)[&rate=5.6592657354952E-4]:2.107434890774E-2)[&rate=5.6592657354952E-4]:9.383233162537E-2);
tree STATE_77850000 [&joint=-20966.911608671206,lnP=-20966.911608671206] = [&R] (((33[&rate=6.329760131767723E-4]:9.179163937664E-3,(((((36[&rate=6.329760131767723E-4]:6.533935138606E-2,35[&rate=6.329760131767723E-4]:1.87640089203E-2)[&rate=6.329760131767723E-4]:1.535866102585E-2,(127[&rate=6.329760131767723E-4]:2.526472115814E0,121[&rate=6.329760131767723E-4]:2.085376225403E0)[&rate=6.329760131767723E-4]:7.477384180357E-2)[&rate=6.329760131767723E-4]:3.975421662246E-3,((((((64[&rate=6.329760131767723E-4]:2.619935353528E-1,60[&rate=6.329760131767723E-4]:1.113086038461E-1)[&rate=6.329760131767723E-4]:9.135219294087E-2,65[&rate=6.329760131767723E-4]:2.026607967869E-1)[&rate=6.329760131767723E-4]:4.001125409461E-2,62[&rate=6.329760131767723E-4]:4.344528727993E-1)[&rate=6.329760131767723E-4]:2.802851845074E-1,(61[&rate=6.329760131767723E-4]:4.597507460638E-1,63[&rate=6.329760131767723E-4]:4.186548556528E-1)[&rate=6.329760131767723E-4]:2.549873112429E-1)[&rate=6.329760131767723E-4]:7.392000396099E-1,(((69[&rate=6.329760131767723E-4]:8.039861399917E-1,(((130[&rate=6.329760131767723E-4]:7.641872214259E-2,131[&rate=6.329760131767723E-4]:7.915844816995E-2)[&rate=6.329760131767723E-4]:2.080233270244E-2,132[&rate=6.329760131767723E-4]:9.996078087238E-2)[&rate=6.329760131767723E-4]:1.755017449836E-1,129[&rate=6.329760131767723E-4]:2.727227998286E-1)[&rate=6.329760131767723E-4]:3.833181346835E-1)[&rate=6.329760131767723E-4]:4.000529854615E-2,118[&rate=6.329760131767723E-4]:8.330325344282E-1)[&rate=6.329760131767723E-4]:5.598092241091E-1,128[&rate=6.329760131767723E-4]:1.25311573114E0)[&rate=6.329760131767723E-4]:6.109633837936E-2)[&rate=6.329760131767723E-4]:2.201030108089E-1,(((51[&rate=6.329760131767723E-4]:4.532653558504E-1,45[&rate=6.329760131767723E-4]:4.723910389105E-1)[&rate=6.329760131767723E-4]:8.818316717991E-2,((46[&rate=6.329760131767723E-4]:3.127518605078E-1,((42[&rate=6.329760131767723E-4]:3.786298974781E-2,41[&rate=6.329760131767723E-4]:3.239850887356E-2)[&rate=6.329760131767723E-4]:3.13171283846E-2,48[&rate=6.329760131767723E-4]:1.074314842526E-1)[&rate=6.329760131767723E-4]:1.943914145066E-1)[&rate=6.329760131767723E-4]:6.677373542822E-2,43[&rate=6.329760131767723E-4]:3.79525595936E-1)[&rate=6.329760131767723E-4]:1.892453314658E-1)[&rate=6.329760131767723E-4]:3.670384618138E-2,(47[&rate=6.329760131767723E-4]:4.650015196594E-1,((49[&rate=6.329760131767723E-4]:3.449288157299E-1,50[&rate=6.329760131767723E-4]:3.449288157299E-1)[&rate=6.329760131767723E-4]:7.63308116072E-2,44[&rate=6.329760131767723E-4]:4.485820317086E-1)[&rate=6.329760131767723E-4]:1.095500707664E-2)[&rate=6.329760131767723E-4]:1.404732539237E-1)[&rate=6.329760131767723E-4]:1.636408157652E-1)[&rate=6.329760131767723E-4]:3.255013456777E-2)[&rate=6.329760131767723E-4]:5.304615437868E-1,(38[&rate=6.329760131767723E-4]:5.966720171789E-1,(((((98[&rate=6.329760131767723E-4]:4.528310545943E-1,97[&rate=6.329760131767723E-4]:2.533775026818E-1)[&rate=6.329760131767723E-4]:6.324554701377E-2,(101[&rate=6.329760131767723E-4]:1.053643334114E0,((((((((139[&rate=6.329760131767723E-4]:2.757052453108E-1,(111[&rate=6.329760131767723E-4]:2.322674972588E-2,106[&rate=6.329760131767723E-4]:6.788393561513E-3)[&rate=6.329760131767723E-4]:7.71360298315E-2)[&rate=6.329760131767723E-4]:3.082132746997E-1,116[&rate=6.329760131767723E-4]:3.318637254899E-1)[&rate=6.329760131767723E-4]:7.865809373352E-2,(148[&rate=6.329760131767723E-4]:2.046146996991E-1,143[&rate=6.329760131767723E-4]:2.018749736717E-1)[&rate=6.329760131767723E-4]:2.442632839081E-1)[&rate=6.329760131767723E-4]:4.907347915017E-1,((115[&rate=6.329760131767723E-4]:6.089256348454E-1,(13[&rate=6.329760131767723E-4]:4.3616198344E-1,19[&rate=6.329760131767723E-4]:4.745181478237E-1)[&rate=6.329760131767723E-4]:2.549554322273E-1)[&rate=6.329760131767723E-4]:5.031083797228E-2,((109[&rate=6.329760131767723E-4]:4.672896279291E-1,107[&rate=6.329760131767723E-4]:4.481115457373E-1)[&rate=6.329760131767723E-4]:1.454834395378E-1,(108[&rate=6.329760131767723E-4]:3.020276856779E-1,(104[&rate=6.329760131767723E-4]:6.365966326558E-2,114[&rate=6.329760131767723E-4]:3.38569066281E-3)[&rate=6.329760131767723E-4]:2.411077484396E-1)[&rate=6.329760131767723E-4]:2.888275735699E-1)[&rate=6.329760131767723E-4]:1.259154601453E-1)[&rate=6.329760131767723E-4]:2.420201379075E-1)[&rate=6.329760131767723E-4]:5.339638308177E-2,((((9[&rate=6.329760131767723E-4]:6.060329439558E-1,(4[&rate=6.329760131767723E-4]:2.6629165937E-2,30[&rate=6.329760131767723E-4]:1.99231905663E-1)[&rate=6.329760131767723E-4]:5.300887095256E-1)[&rate=6.329760131767723E-4]:4.558603971311E-2,112[&rate=6.329760131767723E-4]:6.59838161751E-1)[&rate=6.329760131767723E-4]:5.388634548483E-2,(17[&rate=6.329760131767723E-4]:3.9383568695E-1,14[&rate=6.329760131767723E-4]:3.554795225664E-1)[&rate=6.329760131767723E-4]:3.582449846694E-1)[&rate=6.329760131767723E-4]:6.13854216527E-2,(110[&rate=6.329760131767723E-4]:6.620413140467E-1,(113[&rate=6.329760131767723E-4]:5.728961305167E-1,(105[&rate=6.329760131767723E-4]:5.212194633276E-1,117[&rate=6.329760131767723E-4]:5.51356449629E-1)[&rate=6.329760131767723E-4]:2.427940691527E-2)[&rate=6.329760131767723E-4]:9.462463558473E-2)[&rate=6.329760131767723E-4]:1.07589162787E-1)[&rate=6.329760131767723E-4]:2.617348457403E-1)[&rate=6.329760131767723E-4]:2.981325110713E-1,((24[&rate=6.329760131767723E-4]:9.532562379029E-1,((28[&rate=6.329760131767723E-4]:4.04734728317E-1,21[&rate=6.329760131767723E-4]:3.800771940706E-1)[&rate=6.329760131767723E-4]:4.090672199989E-1,1[&rate=6.329760131767723E-4]:2.750057845295E-2)[&rate=6.329760131767723E-4]:1.449337416417E-1)[&rate=6.329760131767723E-4]:2.628355761129E-1,((((20[&rate=6.329760131767723E-4]:3.806851893642E-1,25[&rate=6.329760131767723E-4]:3.998632715559E-1)[&rate=6.329760131767723E-4]:6.619829425684E-2,23[&rate=6.329760131767723E-4]:4.551026617031E-1)[&rate=6.329760131767723E-4]:4.152680124549E-1,(11[&rate=6.329760131767723E-4]:4.790253802507E-1,140[&rate=6.329760131767723E-4]:4.59847298059E-1)[&rate=6.329760131767723E-4]:3.064137870581E-1)[&rate=6.329760131767723E-4]:3.33076201105E-1,102[&rate=6.329760131767723E-4]:5.276194375638E-2)[&rate=6.329760131767723E-4]:1.686034643062E-3)[&rate=6.329760131767723E-4]:2.065567045611E-1)[&rate=6.329760131767723E-4]:2.788980906587E-2,(((141[&rate=6.329760131767723E-4]:5.51877983077E-2,145[&rate=6.329760131767723E-4]:5.792752433528E-2)[&rate=6.329760131767723E-4]:3.821848517003E-2,144[&rate=6.329760131767723E-4]:9.066655745037E-2)[&rate=6.329760131767723E-4]:9.32951319191E-2,142[&rate=6.329760131767723E-4]:1.894411414244E-1)[&rate=6.329760131767723E-4]:1.346028693068E0)[&rate=6.329760131767723E-4]:2.200037258204E-1,(((6[&rate=6.329760131767723E-4]:5.132558288272E-1,((10[&rate=6.329760131767723E-4]:3.671203386844E-1,15[&rate=6.329760131767723E-4]:4.054765030679E-1)[&rate=6.329760131767723E-4]:8.039921923772E-2,18[&rate=6.329760131767723E-4]:4.940949003879E-1)[&rate=6.329760131767723E-4]:8.217462706944E-2)[&rate=6.329760131767723E-4]:1.463386619357E-1,((((92[&rate=6.329760131767723E-4]:7.125294551764E-2,(91[&rate=6.329760131767723E-4]:1.513656592997E-3,90[&rate=6.329760131767723E-4]:1.513656592997E-3)[&rate=6.329760131767723E-4]:6.973928892464E-2)[&rate=6.329760131767723E-4]:1.362984094949E-1,((83[&rate=6.329760131767723E-4]:5.531665207651E-2,(86[&rate=6.329760131767723E-4]:4.514722322573E-2,(84[&rate=6.329760131767723E-4]:3.458569318856E-2,93[&rate=6.329760131767723E-4]:4.828432332558E-2)[&rate=6.329760131767723E-4]:1.056153003717E-2)[&rate=6.329760131767723E-4]:1.016942885077E-2)[&rate=6.329760131767723E-4]:2.304151283825E-2,85[&rate=6.329760131767723E-4]:7.835816491475E-2)[&rate=6.329760131767723E-4]:1.154945599608E-1)[&rate=6.329760131767723E-4]:9.52546102365E-2,87[&rate=6.329760131767723E-4]:2.89107335112E-1)[&rate=6.329760131767723E-4]:6.563326623946E-3,(88[&rate=6.329760131767723E-4]:3.311276170886E-2,89[&rate=6.329760131767723E-4]:4.681139184587E-2)[&rate=6.329760131767723E-4]:2.625579000271E-1)[&rate=6.329760131767723E-4]:8.515950619036E-1)[&rate=6.329760131767723E-4]:1.785468153851E-2,3[&rate=6.329760131767723E-4]:6.253943777809E-1)[&rate=6.329760131767723E-4]:8.807641140385E-1)[&rate=6.329760131767723E-4]:5.502245683217E-1)[&rate=6.329760131767723E-4]:3.07182125942E-1)[&rate=6.329760131767723E-4]:9.199588291433E-2,(95[&rate=6.329760131767723E-4]:5.199772424996E-1,(94[&rate=6.329760131767723E-4]:2.90472759712E-1,100[&rate=6.329760131767723E-4]:2.90472759712E-1)[&rate=6.329760131767723E-4]:1.448050292355E-1)[&rate=6.329760131767723E-4]:9.902420377152E-2)[&rate=6.329760131767723E-4]:6.250954521403E-2,(99[&rate=6.329760131767723E-4]:4.443801646403E-1,96[&rate=6.329760131767723E-4]:4.088610389574E-1)[&rate=6.329760131767723E-4]:2.480597885934E-1)[&rate=6.329760131767723E-4]:6.77734463863E-2,(39[&rate=6.329760131767723E-4]:4.652060654931E-1,((146[&rate=6.329760131767723E-4]:4.267961595234E-1,147[&rate=6.329760131767723E-4]:3.639546294688E-1)[&rate=6.329760131767723E-4]:9.153722254343E-2,(((((26[&rate=6.329760131767723E-4]:5.085539930263E-1,(7[&rate=6.329760131767723E-4]:1.63683264649E-1,8[&rate=6.329760131767723E-4]:1.63683264649E-1)[&rate=6.329760131767723E-4]:2.380214133087E-1)[&rate=6.329760131767723E-4]:2.717208668356E-1,(31[&rate=6.329760131767723E-4]:7.019976618485E-1,(22[&rate=6.329760131767723E-4]:3.677130154995E-1,27[&rate=6.329760131767723E-4]:3.841513716638E-1)[&rate=6.329760131767723E-4]:2.79490125801E-1)[&rate=6.329760131767723E-4]:1.221128144518E-1)[&rate=6.329760131767723E-4]:8.746227852461E-2,2[&rate=6.329760131767723E-4]:6.841754945509E-1)[&rate=6.329760131767723E-4]:1.635335595938E0,40[&rate=6.329760131767723E-4]:3.627852876594E-1)[&rate=6.329760131767723E-4]:2.273130812259E-2,16[&rate=6.329760131767723E-4]:2.471009521899E0)[&rate=6.329760131767723E-4]:1.25982070499E-2)[&rate=6.329760131767723E-4]:6.709126266112E-2)[&rate=6.329760131767723E-4]:1.447341100834E-1)[&rate=6.329760131767723E-4]:5.503785253155E-2)[&rate=6.329760131767723E-4]:5.742530647318E-1)[&rate=6.329760131767723E-4]:2.014814099981E-1,((((((55[&rate=6.329760131767723E-4]:2.117605286461E-1,56[&rate=6.329760131767723E-4]:2.117605286461E-1)[&rate=6.329760131767723E-4]:1.559642173474E-2,(((54[&rate=6.329760131767723E-4]:2.025561398991E-3,58[&rate=6.329760131767723E-4]:5.940261057932E-2)[&rate=6.329760131767723E-4]:3.685653939033E-2,37[&rate=6.329760131767723E-4]:1.153848330298E-1)[&rate=6.329760131767723E-4]:5.131101706575E-2,57[&rate=6.329760131767723E-4]:1.311767244124E-1)[&rate=6.329760131767723E-4]:1.071091877171E-1)[&rate=6.329760131767723E-4]:5.411727666127E-2,59[&rate=6.329760131767723E-4]:2.896709483537E-1)[&rate=6.329760131767723E-4]:3.724520021271E-1,68[&rate=6.329760131767723E-4]:6.129426226118E-1)[&rate=6.329760131767723E-4]:2.756867688529E-1,((((((74[&rate=6.329760131767723E-4]:3.410642055857E-1,76[&rate=6.329760131767723E-4]:3.410642055857E-1)[&rate=6.329760131767723E-4]:1.908410721112E-2,70[&rate=6.329760131767723E-4]:3.217921484133E-1)[&rate=6.329760131767723E-4]:1.560995009388E-1,75[&rate=6.329760131767723E-4]:5.162478137356E-1)[&rate=6.329760131767723E-4]:1.354009005337E-1,((80[&rate=6.329760131767723E-4]:9.328148913037E-2,81[&rate=6.329760131767723E-4]:9.328148913037E-2)[&rate=6.329760131767723E-4]:2.671599192942E-1,(((79[&rate=6.329760131767723E-4]:7.370109772154E-2,(72[&rate=6.329760131767723E-4]:4.352073323596E-2,78[&rate=6.329760131767723E-4]:6.543854145528E-2)[&rate=6.329760131767723E-4]:8.262556266263E-3)[&rate=6.329760131767723E-4]:2.382623738307E-2,(82[&rate=6.329760131767723E-4]:9.622132206907E-2,71[&rate=6.329760131767723E-4]:6.060488371297E-2)[&rate=6.329760131767723E-4]:9.525191117607E-3)[&rate=6.329760131767723E-4]:2.411154194712E-1,(73[&rate=6.329760131767723E-4]:3.747369327891E-1,77[&rate=6.329760131767723E-4]:3.692574807344E-1)[&rate=6.329760131767723E-4]:5.001712197489E-3)[&rate=6.329760131767723E-4]:3.001783193106E-2)[&rate=6.329760131767723E-4]:2.418922373516E-1)[&rate=6.329760131767723E-4]:6.902044985099E-1,(53[&rate=6.329760131767723E-4]:4.97435044401E-1,((((137[&rate=6.329760131767723E-4]:3.168690462433E-1,133[&rate=6.329760131767723E-4]:2.757731558323E-1)[&rate=6.329760131767723E-4]:3.702427797162E-1,134[&rate=6.329760131767723E-4]:6.158789492473E-1)[&rate=6.329760131767723E-4]:4.866111745846E-1,52[&rate=6.329760131767723E-4]:3.587443344763E-1)[&rate=6.329760131767723E-4]:1.465957637583E-2,(103[&rate=6.329760131767723E-4]:5.403175932114E-1,((12[&rate=6.329760131767723E-4]:1.223118030663E-1,5[&rate=6.329760131767723E-4]:8.395563868279E-2)[&rate=6.329760131767723E-4]:1.723358870722E-1,29[&rate=6.329760131767723E-4]:4.01497005207E-1)[&rate=6.329760131767723E-4]:3.716973003332E-1)[&rate=6.329760131767723E-4]:1.497380052202E0)[&rate=6.329760131767723E-4]:1.322278548603E-1)[&rate=6.329760131767723E-4]:9.795510976596E-2)[&rate=6.329760131767723E-4]:5.128973006945E-1,125[&rate=6.329760131767723E-4]:8.979049412003E-1)[&rate=6.329760131767723E-4]:1.573911169311E-1)[&rate=6.329760131767723E-4]:2.128868962102E-1,((((124[&rate=6.329760131767723E-4]:1.911719749047E-1,123[&rate=6.329760131767723E-4]:1.939042153418E-1)[&rate=6.329760131767723E-4]:5.719665436215E-2,122[&rate=6.329760131767723E-4]:2.51100869704E-1)[&rate=6.329760131767723E-4]:4.996799504642E-1,67[&rate=6.329760131767723E-4]:2.495082698274E-1)[&rate=6.329760131767723E-4]:1.78797120241E-1,(66[&rate=6.329760131767723E-4]:2.722822052837E-1,((135[&rate=6.329760131767723E-4]:7.67074716895E-1,(138[&rate=6.329760131767723E-4]:1.69084837104E-1,136[&rate=6.329760131767723E-4]:3.757798778875E-2)[&rate=6.329760131767723E-4]:7.979898797911E-1)[&rate=6.329760131767723E-4]:1.00155565025E0,((119[&rate=6.329760131767723E-4]:1.127146991269E0,120[&rate=6.329760131767723E-4]:1.03125658031E0)[&rate=6.329760131767723E-4]:6.498108479656E-1,126[&rate=6.329760131767723E-4]:9.912553165911E-1)[&rate=6.329760131767723E-4]:3.396177333898E-1)[&rate=6.329760131767723E-4]:1.885833449878E-1)[&rate=6.329760131767723E-4]:1.560231847847E-1)[&rate=6.329760131767723E-4]:1.254902598341E-1)[&rate=6.329760131767723E-4]:2.162453954907E-1)[&rate=6.329760131767723E-4]:1.185901733388E-1)[&rate=6.329760131767723E-4]:6.997023542841E-2,34[&rate=6.329760131767723E-4]:9.558775553044E-2)[&rate=6.329760131767723E-4]:1.402421966264E-3,32[&rate=6.329760131767723E-4]:7.507236927762E-2);
tree STATE_77940000 [&joint=-20977.46571738609,lnP=-20977.46571738609] = [&R] ((32[&rate=5.26593022155212E-4]:1.031460809125E-2,34[&rate=5.26593022155212E-4]:3.223241631034E-2)[&rate=5.26593022155212E-4]:3.871507016853E-2,((((((123[&rate=5.26593022155212E-4]:2.98840347118E-1,(124[&rate=5.26593022155212E-4]:2.63242756789E-1,122[&rate=5.26593022155212E-4]:2.659749972262E-1)[&rate=5.26593022155212E-4]:3.286534989184E-2)[&rate=5.26593022155212E-4]:4.761360298329E-1,67[&rate=5.26593022155212E-4]:2.737038266102E-1)[&rate=5.26593022155212E-4]:3.381788460876E-1,(66[&rate=5.26593022155212E-4]:4.174987648877E-1,(((120[&rate=5.26593022155212E-4]:1.019472287636E0,119[&rate=5.26593022155212E-4]:1.115362698595E0)[&rate=5.26593022155212E-4]:1.140297113484E-1,(135[&rate=5.26593022155212E-4]:3.594105066958E-1,(138[&rate=5.26593022155212E-4]:1.528092758864E-1,136[&rate=5.26593022155212E-4]:2.130242657116E-2)[&rate=5.26593022155212E-4]:4.066012308095E-1)[&rate=5.26593022155212E-4]:5.220366977679E-1)[&rate=5.26593022155212E-4]:5.751698009426E-1,126[&rate=5.26593022155212E-4]:1.018859688242E0)[&rate=5.26593022155212E-4]:6.458132663308E-1)[&rate=5.26593022155212E-4]:1.943839078101E-1)[&rate=5.26593022155212E-4]:2.658272218663E-1,(((57[&rate=5.26593022155212E-4]:5.426209412865E-1,(((58[&rate=5.26593022155212E-4]:2.650173229421E-1,37[&rate=5.26593022155212E-4]:2.841430060022E-1)[&rate=5.26593022155212E-4]:2.443109000676E-2,(59[&rate=5.26593022155212E-4]:2.098186173505E-1,54[&rate=5.26593022155212E-4]:1.715672512303E-1)[&rate=5.26593022155212E-4]:6.050411253824E-2)[&rate=5.26593022155212E-4]:1.602169001812E-1,(55[&rate=5.26593022155212E-4]:2.93548160094E-1,56[&rate=5.26593022155212E-4]:2.93548160094E-1)[&rate=5.26593022155212E-4]:1.287947486644E-1)[&rate=5.26593022155212E-4]:1.093490707794E-1)[&rate=5.26593022155212E-4]:5.021915814188E-1,68[&rate=5.26593022155212E-4]:9.928999543992E-1)[&rate=5.26593022155212E-4]:3.468566800654E-1,(((53[&rate=5.26593022155212E-4]:7.022516223801E-1,((52[&rate=5.26593022155212E-4]:1.830473817368E-1,(103[&rate=5.26593022155212E-4]:5.920487484627E-1,((12[&rate=5.26593022155212E-4]:3.420037087737E-1,5[&rate=5.26593022155212E-4]:3.036475443902E-1)[&rate=5.26593022155212E-4]:3.084574991748E-2,29[&rate=5.26593022155212E-4]:4.796987737597E-1)[&rate=5.26593022155212E-4]:3.452266870318E-1)[&rate=5.26593022155212E-4]:1.255292367835E0)[&rate=5.26593022155212E-4]:5.158730065691E-1,((((74[&rate=5.26593022155212E-4]:2.861160670637E-1,76[&rate=5.26593022155212E-4]:2.861160670637E-1)[&rate=5.26593022155212E-4]:8.356072767509E-2,70[&rate=5.26593022155212E-4]:3.313206303553E-1)[&rate=5.26593022155212E-4]:3.696488649682E-2,75[&rate=5.26593022155212E-4]:4.066416812356E-1)[&rate=5.26593022155212E-4]:3.96552702862E-1,(((80[&rate=5.26593022155212E-4]:1.373047053365E-1,81[&rate=5.26593022155212E-4]:1.373047053365E-1)[&rate=5.26593022155212E-4]:2.900363471132E-1,71[&rate=5.26593022155212E-4]:4.08162970258E-1)[&rate=5.26593022155212E-4]:7.812449008151E-2,(73[&rate=5.26593022155212E-4]:5.100903598727E-1,(77[&rate=5.26593022155212E-4]:4.643663817806E-1,(((78[&rate=5.26593022155212E-4]:4.911271347955E-2,72[&rate=5.26593022155212E-4]:2.719490526024E-2)[&rate=5.26593022155212E-4]:2.634998539528E-1,82[&rate=5.26593022155212E-4]:3.208317455145E-1)[&rate=5.26593022155212E-4]:5.875818697303E-2,79[&rate=5.26593022155212E-4]:3.713707544054E-1)[&rate=5.26593022155212E-4]:5.737918901913E-2)[&rate=5.26593022155212E-4]:4.024452603735E-2)[&rate=5.26593022155212E-4]:4.469025115164E-2)[&rate=5.26593022155212E-4]:2.484137730733E-1)[&rate=5.26593022155212E-4]:6.33992341509E-1)[&rate=5.26593022155212E-4]:1.152795538553E-2)[&rate=5.26593022155212E-4]:3.388710656622E-2,(133[&rate=5.26593022155212E-4]:6.746810857286E-1,(134[&rate=5.26593022155212E-4]:3.974760315672E-1,137[&rate=5.26593022155212E-4]:4.687089082794E-1)[&rate=5.26593022155212E-4]:2.470680678603E-1)[&rate=5.26593022155212E-4]:8.435371401858E-1)[&rate=5.26593022155212E-4]:1.273402656533E-1,125[&rate=5.26593022155212E-4]:6.530964809384E-1)[&rate=5.26593022155212E-4]:8.533268201931E-1)[&rate=5.26593022155212E-4]:8.567389787173E-2)[&rate=5.26593022155212E-4]:9.99712535583E-3,(((45[&rate=5.26593022155212E-4]:6.906137862134E-1,(51[&rate=5.26593022155212E-4]:5.697238187802E-1,((49[&rate=5.26593022155212E-4]:4.972458211018E-1,50[&rate=5.26593022155212E-4]:4.972458211018E-1)[&rate=5.26593022155212E-4]:5.585274616966E-2,((44[&rate=5.26593022155212E-4]:3.665697169236E-1,47[&rate=5.26593022155212E-4]:3.720341977979E-1)[&rate=5.26593022155212E-4]:2.134887346248E-1,(((42[&rate=5.26593022155212E-4]:2.893618536542E-1,41[&rate=5.26593022155212E-4]:2.838973727799E-1)[&rate=5.26593022155212E-4]:1.045962589496E-1,48[&rate=5.26593022155212E-4]:4.32209478724E-1)[&rate=5.26593022155212E-4]:9.22267320228E-2,(43[&rate=5.26593022155212E-4]:4.218217826129E-1,46[&rate=5.26593022155212E-4]:4.218217826129E-1)[&rate=5.26593022155212E-4]:1.135433898824E-1)[&rate=5.26593022155212E-4]:5.015775992743E-2)[&rate=5.26593022155212E-4]:3.625200945305E-4)[&rate=5.26593022155212E-4]:1.116077063441E-2)[&rate=5.26593022155212E-4]:1.017642843732E-1)[&rate=5.26593022155212E-4]:4.921611499582E-1,(36[&rate=5.26593022155212E-4]:2.982390591641E-1,((127[&rate=5.26593022155212E-4]:2.353399145027E0,(121[&rate=5.26593022155212E-4]:1.892183346822E0,((128[&rate=5.26593022155212E-4]:1.144648879963E0,(((129[&rate=5.26593022155212E-4]:1.560643892838E-1,(130[&rate=5.26593022155212E-4]:2.911460687495E-2,132[&rate=5.26593022155212E-4]:3.18543329023E-2)[&rate=5.26593022155212E-4]:1.269497824088E-1)[&rate=5.26593022155212E-4]:8.808314906053E-2,131[&rate=5.26593022155212E-4]:2.468872643717E-1)[&rate=5.26593022155212E-4]:2.674579563604E-1,(118[&rate=5.26593022155212E-4]:6.442742942616E-1,69[&rate=5.26593022155212E-4]:6.552331983712E-1)[&rate=5.26593022155212E-4]:4.317501813118E-3)[&rate=5.26593022155212E-4]:6.357831112857E-1)[&rate=5.26593022155212E-4]:1.46341323298E-1,((65[&rate=5.26593022155212E-4]:2.937609167294E-1,((60[&rate=5.26593022155212E-4]:1.771938052246E-1,62[&rate=5.26593022155212E-4]:3.689746271424E-1)[&rate=5.26593022155212E-4]:2.807440165215E-2,64[&rate=5.26593022155212E-4]:3.559531383835E-1)[&rate=5.26593022155212E-4]:8.849270985259E-2)[&rate=5.26593022155212E-4]:3.520635122998E-1,(61[&rate=5.26593022155212E-4]:1.730198923033E-1,63[&rate=5.26593022155212E-4]:1.319240018923E-1)[&rate=5.26593022155212E-4]:6.645853586436E-1)[&rate=5.26593022155212E-4]:5.931109797114E-1)[&rate=5.26593022155212E-4]:3.932869588172E-3)[&rate=5.26593022155212E-4]:2.011990779474E-2)[&rate=5.26593022155212E-4]:2.573400558E-1,35[&rate=5.26593022155212E-4]:4.361591315627E-2)[&rate=5.26593022155212E-4]:2.080478035421E-1)[&rate=5.26593022155212E-4]:1.757403084769E-1)[&rate=5.26593022155212E-4]:2.928359951846E-1,(38[&rate=5.26593022155212E-4]:6.72796403115E-1,(((((2[&rate=5.26593022155212E-4]:8.685094746581E-1,((22[&rate=5.26593022155212E-4]:3.626073523619E-1,27[&rate=5.26593022155212E-4]:3.790457085263E-1)[&rate=5.26593022155212E-4]:4.613590258082E-1,(31[&rate=5.26593022155212E-4]:8.551045785413E-1,(26[&rate=5.26593022155212E-4]:5.980591159653E-1,(7[&rate=5.26593022155212E-4]:1.581646995313E-1,8[&rate=5.26593022155212E-4]:1.581646995313E-1)[&rate=5.26593022155212E-4]:3.330451013654E-1)[&rate=5.26593022155212E-4]:2.132098461377E-1)[&rate=5.26593022155212E-4]:2.365632017678E-2)[&rate=5.26593022155212E-4]:2.17145836214E-1)[&rate=5.26593022155212E-4]:1.451948808875E0,16[&rate=5.26593022155212E-4]:2.449225406821E0)[&rate=5.26593022155212E-4]:1.394765582291E-1,(94[&rate=5.26593022155212E-4]:5.479114717839E-1,((146[&rate=5.26593022155212E-4]:5.805808424674E-1,147[&rate=5.26593022155212E-4]:5.177393124129E-1)[&rate=5.26593022155212E-4]:3.78246541049E-3,(((95[&rate=5.26593022155212E-4]:3.435737867153E-1,100[&rate=5.26593022155212E-4]:2.588743331632E-1)[&rate=5.26593022155212E-4]:2.0026494695E-1,98[&rate=5.26593022155212E-4]:5.329097719165E-1)[&rate=5.26593022155212E-4]:4.027807981835E-2,((96[&rate=5.26593022155212E-4]:3.226190466928E-1,99[&rate=5.26593022155212E-4]:3.581381723756E-1)[&rate=5.26593022155212E-4]:3.878848083107E-2,97[&rate=5.26593022155212E-4]:1.75615177797E-1)[&rate=5.26593022155212E-4]:1.981191220254E-1)[&rate=5.26593022155212E-4]:1.937217745445E-2)[&rate=5.26593022155212E-4]:2.912193439788E-2)[&rate=5.26593022155212E-4]:9.942375891717E-3)[&rate=5.26593022155212E-4]:5.725039995044E-3,40[&rate=5.26593022155212E-4]:5.089340789277E-1)[&rate=5.26593022155212E-4]:1.289722206686E-1,(39[&rate=5.26593022155212E-4]:6.176111204874E-1,(101[&rate=5.26593022155212E-4]:7.433455756562E-1,((((144[&rate=5.26593022155212E-4]:1.021899569089E-1,(141[&rate=5.26593022155212E-4]:7.874414844922E-2,145[&rate=5.26593022155212E-4]:8.148387447681E-2)[&rate=5.26593022155212E-4]:2.618553448703E-2)[&rate=5.26593022155212E-4]:3.306752619775E-1,142[&rate=5.26593022155212E-4]:4.383446709414E-1)[&rate=5.26593022155212E-4]:1.181019755307E0,((((((20[&rate=5.26593022155212E-4]:5.797261579531E-1,25[&rate=5.26593022155212E-4]:5.989042401448E-1)[&rate=5.26593022155212E-4]:2.030827643288E-1,23[&rate=5.26593022155212E-4]:7.91028100364E-1)[&rate=5.26593022155212E-4]:2.515841207586E-1,(11[&rate=5.26593022155212E-4]:7.010787340431E-1,140[&rate=5.26593022155212E-4]:6.819006518514E-1)[&rate=5.26593022155212E-4]:2.566019802302E-1)[&rate=5.26593022155212E-4]:1.393547760435E-1,102[&rate=5.26593022155212E-4]:3.128206565938E-2)[&rate=5.26593022155212E-4]:1.757511991266E-1,(24[&rate=5.26593022155212E-4]:9.161094973416E-1,((28[&rate=5.26593022155212E-4]:5.803226111141E-1,21[&rate=5.26593022155212E-4]:5.556650768676E-1)[&rate=5.26593022155212E-4]:2.461423331299E-1,1[&rate=5.26593022155212E-4]:4.016357438103E-2)[&rate=5.26593022155212E-4]:9.512400515236E-2)[&rate=5.26593022155212E-4]:4.525676030608E-1)[&rate=5.26593022155212E-4]:1.032608675051E-1,(((((109[&rate=5.26593022155212E-4]:5.247851639492E-1,((104[&rate=5.26593022155212E-4]:7.031524829568E-2,114[&rate=5.26593022155212E-4]:1.004127569291E-2)[&rate=5.26593022155212E-4]:2.493581421566E-1,(108[&rate=5.26593022155212E-4]:6.121068242137E-2,107[&rate=5.26593022155212E-4]:6.395040844873E-2)[&rate=5.26593022155212E-4]:2.557229820035E-1)[&rate=5.26593022155212E-4]:1.859336913052E-1)[&rate=5.26593022155212E-4]:1.110336228491E-1,115[&rate=5.26593022155212E-4]:5.563667320038E-1)[&rate=5.26593022155212E-4]:7.693276742879E-2,(13[&rate=5.26593022155212E-4]:3.958431987743E-1,19[&rate=5.26593022155212E-4]:4.34199363158E-1)[&rate=5.26593022155212E-4]:3.196480814802E-1)[&rate=5.26593022155212E-4]:4.325647281043E-2,((148[&rate=5.26593022155212E-4]:2.666945462518E-1,143[&rate=5.26593022155212E-4]:2.639548202245E-1)[&rate=5.26593022155212E-4]:3.762059183362E-1,(116[&rate=5.26593022155212E-4]:4.484432812107E-1,((139[&rate=5.26593022155212E-4]:5.180519402305E-1,106[&rate=5.26593022155212E-4]:3.262711183127E-1)[&rate=5.26593022155212E-4]:3.446561261696E-2,111[&rate=5.26593022155212E-4]:3.771750870941E-1)[&rate=5.26593022155212E-4]:1.479805228838E-1)[&rate=5.26593022155212E-4]:1.561010189936E-1)[&rate=5.26593022155212E-4]:7.201167203867E-2)[&rate=5.26593022155212E-4]:5.154680035736E-1,(((((117[&rate=5.26593022155212E-4]:2.451419276863E-1,112[&rate=5.26593022155212E-4]:2.424022016587E-1)[&rate=5.26593022155212E-4]:2.349513200446E-1,9[&rate=5.26593022155212E-4]:4.691343436212E-1)[&rate=5.26593022155212E-4]:5.493992435051E-2,(4[&rate=5.26593022155212E-4]:3.681578307778E-1,30[&rate=5.26593022155212E-4]:5.407605705038E-1)[&rate=5.26593022155212E-4]:1.066013687008E-1)[&rate=5.26593022155212E-4]:1.813216943334E-1,(110[&rate=5.26593022155212E-4]:5.182918894465E-1,(105[&rate=5.26593022155212E-4]:4.38117665048E-1,113[&rate=5.26593022155212E-4]:4.655149253218E-1)[&rate=5.26593022155212E-4]:5.825641617941E-2)[&rate=5.26593022155212E-4]:1.89843798886E-1)[&rate=5.26593022155212E-4]:1.026287155737E-2,(17[&rate=5.26593022155212E-4]:5.606890420148E-1,14[&rate=5.26593022155212E-4]:5.223328776311E-1)[&rate=5.26593022155212E-4]:2.015451343134E-1)[&rate=5.26593022155212E-4]:5.503377446939E-1)[&rate=5.26593022155212E-4]:1.100509783922E-1)[&rate=5.26593022155212E-4]:6.249495149149E-2)[&rate=5.26593022155212E-4]:7.051957811427E-2,((((87[&rate=5.26593022155212E-4]:1.851367764077E-1,(((93[&rate=5.26593022155212E-4]:9.234114058138E-2,84[&rate=5.26593022155212E-4]:7.864251044437E-2)[&rate=5.26593022155212E-4]:7.068264087124E-2,(92[&rate=5.26593022155212E-4]:6.321626859363E-2,(91[&rate=5.26593022155212E-4]:3.569324669004E-2,90[&rate=5.26593022155212E-4]:3.569324669004E-2)[&rate=5.26593022155212E-4]:2.752302190359E-2)[&rate=5.26593022155212E-4]:9.9807512859E-2)[&rate=5.26593022155212E-4]:3.470724132886E-2,(86[&rate=5.26593022155212E-4]:1.368887443749E-1,(85[&rate=5.26593022155212E-4]:9.675401853635E-2,83[&rate=5.26593022155212E-4]:9.675401853635E-2)[&rate=5.26593022155212E-4]:4.013472583856E-2)[&rate=5.26593022155212E-4]:4.714364826956E-2)[&rate=5.26593022155212E-4]:1.104383763251E-3)[&rate=5.26593022155212E-4]:1.756399869368E-1,(88[&rate=5.26593022155212E-4]:1.637046268815E-1,89[&rate=5.26593022155212E-4]:1.774032570185E-1)[&rate=5.26593022155212E-4]:1.970721364631E-1)[&rate=5.26593022155212E-4]:6.715810990279E-1,3[&rate=5.26593022155212E-4]:4.926318349753E-1)[&rate=5.26593022155212E-4]:1.905498415597E-1,((6[&rate=5.26593022155212E-4]:4.500747140395E-1,18[&rate=5.26593022155212E-4]:5.130884126696E-1)[&rate=5.26593022155212E-4]:5.028689089757E-2,(10[&rate=5.26593022155212E-4]:4.451704299371E-1,15[&rate=5.26593022155212E-4]:4.835265943206E-1)[&rate=5.26593022155212E-4]:7.162953116431E-2)[&rate=5.26593022155212E-4]:2.348748661184E-1)[&rate=5.26593022155212E-4]:7.573872593345E-1)[&rate=5.26593022155212E-4]:3.055163658143E-1)[&rate=5.26593022155212E-4]:8.474297038249E-1)[&rate=5.26593022155212E-4]:2.029517910883E-2)[&rate=5.26593022155212E-4]:1.031961144478E-1)[&rate=5.26593022155212E-4]:6.498090637604E-1)[&rate=5.26593022155212E-4]:1.6746699956E-1)[&rate=5.26593022155212E-4]:2.894160118416E-2,33[&rate=5.26593022155212E-4]:3.719656630968E-2)[&rate=5.26593022155212E-4]:1.731256400482E-2);
tree STATE_78030000 [&joint=-20950.691508068558,lnP=-20950.691508068558] = [&R] ((32[&rate=5.966405174198285E-4]:4.796565408363E-3,((((124[&rate=5.966405174198285E-4]:2.310382088683E-1,(123[&rate=5.966405174198285E-4]:1.945278945559E-1,122[&rate=5.966405174198285E-4]:1.945278945559E-1)[&rate=5.966405174198285E-4]:3.924255474954E-2)[&rate=5.966405174198285E-4]:4.883928245661E-1,67[&rate=5.966405174198285E-4]:2.208907235309E-1)[&rate=5.966405174198285E-4]:1.430028311542E-1,(66[&rate=5.966405174198285E-4]:8.390241045136E-2,(126[&rate=5.966405174198285E-4]:1.314292845824E0,(119[&rate=5.966405174198285E-4]:1.885355258933E0,(((138[&rate=5.966405174198285E-4]:1.648273904733E-1,136[&rate=5.966405174198285E-4]:3.332054115814E-2)[&rate=5.966405174198285E-4]:4.672735279515E-1,135[&rate=5.966405174198285E-4]:4.321009184248E-1)[&rate=5.966405174198285E-4]:8.809272894036E-1,120[&rate=5.966405174198285E-4]:1.565083002349E0)[&rate=5.966405174198285E-4]:2.243818456256E-1)[&rate=5.966405174198285E-4]:2.146401095342E-1)[&rate=5.966405174198285E-4]:1.678375431246E-2)[&rate=5.966405174198285E-4]:2.799911442337E-1)[&rate=5.966405174198285E-4]:4.004157798404E-1,((((53[&rate=5.966405174198285E-4]:7.722845103452E-1,(((52[&rate=5.966405174198285E-4]:5.439396493872E-1,(103[&rate=5.966405174198285E-4]:1.050344371203E0,((12[&rate=5.966405174198285E-4]:3.264727547887E-1,5[&rate=5.966405174198285E-4]:2.881165904052E-1)[&rate=5.966405174198285E-4]:3.436716017108E-1,29[&rate=5.966405174198285E-4]:7.76993671568E-1)[&rate=5.966405174198285E-4]:5.062274119638E-1)[&rate=5.966405174198285E-4]:1.157889012745E0)[&rate=5.966405174198285E-4]:9.864469002116E-2,((75[&rate=5.966405174198285E-4]:4.332725388566E-1,(76[&rate=5.966405174198285E-4]:3.765102414775E-1,(70[&rate=5.966405174198285E-4]:3.238161371094E-1,74[&rate=5.966405174198285E-4]:3.621723014928E-1)[&rate=5.966405174198285E-4]:1.433793998463E-2)[&rate=5.966405174198285E-4]:5.676229737912E-2)[&rate=5.966405174198285E-4]:2.796307371458E-1,((82[&rate=5.966405174198285E-4]:4.260610615933E-1,(79[&rate=5.966405174198285E-4]:2.163528593638E-1,(78[&rate=5.966405174198285E-4]:2.497305275602E-2,72[&rate=5.966405174198285E-4]:3.055244536709E-3)[&rate=5.966405174198285E-4]:1.913798066078E-1)[&rate=5.966405174198285E-4]:2.014890241474E-1)[&rate=5.966405174198285E-4]:6.625959090146E-2,((77[&rate=5.966405174198285E-4]:4.73317527198E-1,(73[&rate=5.966405174198285E-4]:4.328842853209E-1,71[&rate=5.966405174198285E-4]:3.64391134636E-1)[&rate=5.966405174198285E-4]:4.591269393188E-2)[&rate=5.966405174198285E-4]:1.095492814499E-2,(80[&rate=5.966405174198285E-4]:2.120195896535E-1,81[&rate=5.966405174198285E-4]:2.120195896535E-1)[&rate=5.966405174198285E-4]:2.284172492511E-1)[&rate=5.966405174198285E-4]:3.544545742575E-2)[&rate=5.966405174198285E-4]:1.877059111789E-1)[&rate=5.966405174198285E-4]:6.679474007067E-1)[&rate=5.966405174198285E-4]:1.287332035622E-1,((137[&rate=5.966405174198285E-4]:5.600421488041E-1,134[&rate=5.966405174198285E-4]:4.888092720919E-1)[&rate=5.966405174198285E-4]:2.487141276559E-1,133[&rate=5.966405174198285E-4]:7.676603860489E-1)[&rate=5.966405174198285E-4]:7.775399325785E-1)[&rate=5.966405174198285E-4]:9.16368868604E-3)[&rate=5.966405174198285E-4]:9.402177493574E-2,125[&rate=5.966405174198285E-4]:6.559237716198E-1)[&rate=5.966405174198285E-4]:2.618301540945E-1,(((((54[&rate=5.966405174198285E-4]:6.612970327215E-2,37[&rate=5.966405174198285E-4]:1.426324355126E-1)[&rate=5.966405174198285E-4]:5.684152346374E-2,(58[&rate=5.966405174198285E-4]:1.608738379545E-1,59[&rate=5.966405174198285E-4]:1.417481548944E-1)[&rate=5.966405174198285E-4]:1.947443796168E-2)[&rate=5.966405174198285E-4]:9.372585615176E-2,(56[&rate=5.966405174198285E-4]:1.700295952178E-1,55[&rate=5.966405174198285E-4]:1.700295952178E-1)[&rate=5.966405174198285E-4]:7.672213247851E-2)[&rate=5.966405174198285E-4]:1.143303992375E-2,57[&rate=5.966405174198285E-4]:2.691137293687E-1)[&rate=5.966405174198285E-4]:2.86404234145E-1,68[&rate=5.966405174198285E-4]:5.036053952077E-1)[&rate=5.966405174198285E-4]:2.474818638398E-1)[&rate=5.966405174198285E-4]:1.563203027801E-1,(((35[&rate=5.966405174198285E-4]:9.155841188478E-2,((128[&rate=5.966405174198285E-4]:1.415385907248E0,(((62[&rate=5.966405174198285E-4]:4.257879844385E-1,(60[&rate=5.966405174198285E-4]:3.087508962945E-4,64[&rate=5.966405174198285E-4]:1.50993682403E-1)[&rate=5.966405174198285E-4]:2.336984116244E-1)[&rate=5.966405174198285E-4]:4.136204549981E-2,65[&rate=5.966405174198285E-4]:2.753692080206E-1)[&rate=5.966405174198285E-4]:3.176038335014E-1,(61[&rate=5.966405174198285E-4]:2.870452593625E-1,63[&rate=5.966405174198285E-4]:2.459493689514E-1)[&rate=5.966405174198285E-4]:4.977086040773E-1)[&rate=5.966405174198285E-4]:7.703580712053E-1)[&rate=5.966405174198285E-4]:1.383816056796E-1,((45[&rate=5.966405174198285E-4]:6.380426034698E-1,(((51[&rate=5.966405174198285E-4]:4.951192480301E-1,(47[&rate=5.966405174198285E-4]:4.099580343042E-1,44[&rate=5.966405174198285E-4]:4.0449355343E-1)[&rate=5.966405174198285E-4]:1.124836180974E-1)[&rate=5.966405174198285E-4]:1.097996962789E-1,(43[&rate=5.966405174198285E-4]:5.298293377196E-1,((48[&rate=5.966405174198285E-4]:3.91552508849E-1,(42[&rate=5.966405174198285E-4]:3.490413088908E-1,41[&rate=5.966405174198285E-4]:3.435768280166E-1)[&rate=5.966405174198285E-4]:4.259833837939E-3)[&rate=5.966405174198285E-4]:8.09081221451E-2,46[&rate=5.966405174198285E-4]:4.833895927426E-1)[&rate=5.966405174198285E-4]:4.643974497699E-2)[&rate=5.966405174198285E-4]:1.02412010961E-1)[&rate=5.966405174198285E-4]:3.393781110161E-3,(49[&rate=5.966405174198285E-4]:4.950243132769E-1,50[&rate=5.966405174198285E-4]:4.950243132769E-1)[&rate=5.966405174198285E-4]:1.078239312681E-1)[&rate=5.966405174198285E-4]:1.06041949905E-2)[&rate=5.966405174198285E-4]:1.348166614254E-1,((((129[&rate=5.966405174198285E-4]:1.630314178569E-1,132[&rate=5.966405174198285E-4]:1.657711438843E-1)[&rate=5.966405174198285E-4]:1.936412027576E-1,(131[&rate=5.966405174198285E-4]:1.160094977426E-1,130[&rate=5.966405174198285E-4]:1.132697717152E-1)[&rate=5.966405174198285E-4]:2.434028488993E-1)[&rate=5.966405174198285E-4]:3.480758550167E-1,118[&rate=5.966405174198285E-4]:8.417347770012E-1)[&rate=5.966405174198285E-4]:5.442676852268E-2,69[&rate=5.966405174198285E-4]:9.071204496335E-1)[&rate=5.966405174198285E-4]:7.8981995906E-1)[&rate=5.966405174198285E-4]:7.512035740778E-3)[&rate=5.966405174198285E-4]:6.655802224512E-2)[&rate=5.966405174198285E-4]:2.482841297595E-2,(36[&rate=5.966405174198285E-4]:1.017517151E-2,(127[&rate=5.966405174198285E-4]:2.21628609203E0,121[&rate=5.966405174198285E-4]:1.775190201619E0)[&rate=5.966405174198285E-4]:3.144370246854E-1)[&rate=5.966405174198285E-4]:1.527869958165E-1)[&rate=5.966405174198285E-4]:1.349556177386E-1,(38[&rate=5.966405174198285E-4]:7.343119695498E-1,(146[&rate=5.966405174198285E-4]:6.593092571592E-1,((((95[&rate=5.966405174198285E-4]:4.202318947053E-1,(100[&rate=5.966405174198285E-4]:2.627321170162E-1,94[&rate=5.966405174198285E-4]:2.627321170162E-1)[&rate=5.966405174198285E-4]:7.280032413702E-2)[&rate=5.966405174198285E-4]:1.943366599507E-1,((97[&rate=5.966405174198285E-4]:3.59321327901E-1,(99[&rate=5.966405174198285E-4]:5.120301050837E-1,96[&rate=5.966405174198285E-4]:4.765109794008E-1)[&rate=5.966405174198285E-4]:6.860269822704E-2)[&rate=5.966405174198285E-4]:2.180026527865E-2,98[&rate=5.966405174198285E-4]:5.805751450922E-1)[&rate=5.966405174198285E-4]:2.30644478151E-2)[&rate=5.966405174198285E-4]:4.838665097721E-2,(16[&rate=5.966405174198285E-4]:2.5809005537E0,((26[&rate=5.966405174198285E-4]:6.596475116244E-1,(7[&rate=5.966405174198285E-4]:1.4875042281E-1,8[&rate=5.966405174198285E-4]:1.4875042281E-1)[&rate=5.966405174198285E-4]:4.040477737459E-1)[&rate=5.966405174198285E-4]:1.876199649774E-1,(((22[&rate=5.966405174198285E-4]:3.93537295878E-1,27[&rate=5.966405174198285E-4]:4.099756520424E-1)[&rate=5.966405174198285E-4]:2.961191019465E-1,2[&rate=5.966405174198285E-4]:5.170536580985E-1)[&rate=5.966405174198285E-4]:9.007790391554E-2,31[&rate=5.966405174198285E-4]:8.345288222882E-1)[&rate=5.966405174198285E-4]:5.657427075203E-2)[&rate=5.966405174198285E-4]:1.788427597646E0)[&rate=5.966405174198285E-4]:2.82033157555E-2)[&rate=5.966405174198285E-4]:8.185316911052E-3,((((101[&rate=5.966405174198285E-4]:9.300900762362E-1,(((102[&rate=5.966405174198285E-4]:7.618055009035E-2,((((28[&rate=5.966405174198285E-4]:8.194528570521E-1,1[&rate=5.966405174198285E-4]:3.315148718915E-2)[&rate=5.966405174198285E-4]:5.431341111336E-2,21[&rate=5.966405174198285E-4]:8.49108733919E-1)[&rate=5.966405174198285E-4]:1.571448638207E-1,24[&rate=5.966405174198285E-4]:1.025431679931E0)[&rate=5.966405174198285E-4]:1.974931314103E-1,((11[&rate=5.966405174198285E-4]:5.764085358566E-1,140[&rate=5.966405174198285E-4]:5.572304536648E-1)[&rate=5.966405174198285E-4]:4.736529952331E-2,(23[&rate=5.966405174198285E-4]:5.592345545293E-1,(20[&rate=5.966405174198285E-4]:3.661441356172E-1,25[&rate=5.966405174198285E-4]:3.853222178089E-1)[&rate=5.966405174198285E-4]:1.848712408301E-1)[&rate=5.966405174198285E-4]:1.494707876998E-1)[&rate=5.966405174198285E-4]:5.032605650031E-1)[&rate=5.966405174198285E-4]:1.489957436489E-2)[&rate=5.966405174198285E-4]:1.910760999238E-1,(((141[&rate=5.966405174198285E-4]:3.378840783706E-1,(145[&rate=5.966405174198285E-4]:1.869996599099E-1,144[&rate=5.966405174198285E-4]:1.81520207855E-1)[&rate=5.966405174198285E-4]:1.536241444882E-1)[&rate=5.966405174198285E-4]:1.226953545529E-1,142[&rate=5.966405174198285E-4]:4.633191589511E-1)[&rate=5.966405174198285E-4]:9.114742196054E-1,((((110[&rate=5.966405174198285E-4]:3.678239883017E-1,105[&rate=5.966405174198285E-4]:3.459061800826E-1)[&rate=5.966405174198285E-4]:2.228099240667E-1,113[&rate=5.966405174198285E-4]:5.961133644231E-1)[&rate=5.966405174198285E-4]:1.147909257066E-1,(((17[&rate=5.966405174198285E-4]:4.175259904994E-1,14[&rate=5.966405174198285E-4]:3.791698261157E-1)[&rate=5.966405174198285E-4]:1.712057297886E-1,(117[&rate=5.966405174198285E-4]:4.208451085606E-1,9[&rate=5.966405174198285E-4]:4.098862044509E-1)[&rate=5.966405174198285E-4]:1.322701733712E-1)[&rate=5.966405174198285E-4]:1.931449101255E-2,(112[&rate=5.966405174198285E-4]:5.580100379448E-1,(4[&rate=5.966405174198285E-4]:4.502692701936E-2,30[&rate=5.966405174198285E-4]:2.176296667454E-1)[&rate=5.966405174198285E-4]:4.554488643503E-1)[&rate=5.966405174198285E-4]:1.168000897198E-2)[&rate=5.966405174198285E-4]:1.412142432129E-1)[&rate=5.966405174198285E-4]:2.111031674358E-1,(((115[&rate=5.966405174198285E-4]:6.346794057684E-1,(13[&rate=5.966405174198285E-4]:3.361713661288E-1,19[&rate=5.966405174198285E-4]:3.745275305124E-1)[&rate=5.966405174198285E-4]:3.806998204615E-1)[&rate=5.966405174198285E-4]:4.251202091332E-2,(109[&rate=5.966405174198285E-4]:5.009215238615E-1,((108[&rate=5.966405174198285E-4]:3.004399223539E-1,107[&rate=5.966405174198285E-4]:3.031796483813E-1)[&rate=5.966405174198285E-4]:1.132606102457E-1,(104[&rate=5.966405174198285E-4]:2.480686764841E-1,114[&rate=5.966405174198285E-4]:1.877947038813E-1)[&rate=5.966405174198285E-4]:1.683715821429E-1)[&rate=5.966405174198285E-4]:6.53031830428E-2)[&rate=5.966405174198285E-4]:2.557219576146E-1)[&rate=5.966405174198285E-4]:2.712991516943E-2,(((139[&rate=5.966405174198285E-4]:4.54409634596E-1,(106[&rate=5.966405174198285E-4]:9.226687864698E-3,111[&rate=5.966405174198285E-4]:2.566504402907E-2)[&rate=5.966405174198285E-4]:2.534021248136E-1)[&rate=5.966405174198285E-4]:2.697897572251E-1,116[&rate=5.966405174198285E-4]:4.721445973006E-1)[&rate=5.966405174198285E-4]:1.614235985022E-1,(148[&rate=5.966405174198285E-4]:3.005163112736E-1,143[&rate=5.966405174198285E-4]:2.977765852463E-1)[&rate=5.966405174198285E-4]:3.714080489129E-1)[&rate=5.966405174198285E-4]:7.07531460483E-2)[&rate=5.966405174198285E-4]:1.354943348925E-1)[&rate=5.966405174198285E-4]:2.801831812648E-1)[&rate=5.966405174198285E-4]:1.390386139234E-1)[&rate=5.966405174198285E-4]:1.445520116836E-1,((((87[&rate=5.966405174198285E-4]:4.031114347256E-1,((92[&rate=5.966405174198285E-4]:1.041057848953E-1,(91[&rate=5.966405174198285E-4]:7.336494558701E-2,90[&rate=5.966405174198285E-4]:7.336494558701E-2)[&rate=5.966405174198285E-4]:3.074083930829E-2)[&rate=5.966405174198285E-4]:2.196388109538E-1,(83[&rate=5.966405174198285E-4]:1.460467483831E-1,((85[&rate=5.966405174198285E-4]:9.013686427236E-2,93[&rate=5.966405174198285E-4]:1.038354944094E-1)[&rate=5.966405174198285E-4]:4.999028825915E-2,(84[&rate=5.966405174198285E-4]:6.010514724688E-2,86[&rate=5.966405174198285E-4]:6.010514724688E-2)[&rate=5.966405174198285E-4]:8.002200528463E-2)[&rate=5.966405174198285E-4]:5.919595851575E-3)[&rate=5.966405174198285E-4]:1.63999217329E-1)[&rate=5.966405174198285E-4]:9.30654690135E-2)[&rate=5.966405174198285E-4]:6.815280172728E-2,(88[&rate=5.966405174198285E-4]:1.012692000313E-1,89[&rate=5.966405174198285E-4]:1.149678301683E-1)[&rate=5.966405174198285E-4]:3.699950364216E-1)[&rate=5.966405174198285E-4]:7.104680362832E-1,3[&rate=5.966405174198285E-4]:6.420062453389E-1)[&rate=5.966405174198285E-4]:5.157867439913E-2,((18[&rate=5.966405174198285E-4]:6.141463701583E-1,6[&rate=5.966405174198285E-4]:5.511326715281E-1)[&rate=5.966405174198285E-4]:8.47966990783E-2,(10[&rate=5.966405174198285E-4]:3.822264650634E-1,15[&rate=5.966405174198285E-4]:4.205826294469E-1)[&rate=5.966405174198285E-4]:2.701412617074E-1)[&rate=5.966405174198285E-4]:1.097103436521E-1)[&rate=5.966405174198285E-4]:7.154840159324E-1)[&rate=5.966405174198285E-4]:5.237608665934E-1)[&rate=5.966405174198285E-4]:3.929803652382E-1,147[&rate=5.966405174198285E-4]:4.07283331661E-1)[&rate=5.966405174198285E-4]:6.930178425795E-2,39[&rate=5.966405174198285E-4]:4.192080667386E-1)[&rate=5.966405174198285E-4]:1.080268768844E-1,40[&rate=5.966405174198285E-4]:5.272349436229E-1)[&rate=5.966405174198285E-4]:4.561316626278E-3)[&rate=5.966405174198285E-4]:7.294417675065E-3)[&rate=5.966405174198285E-4]:2.635273025546E-1)[&rate=5.966405174198285E-4]:1.193959195649E-1)[&rate=5.966405174198285E-4]:1.08344481456E-1)[&rate=5.966405174198285E-4]:4.046224104701E-1)[&rate=5.966405174198285E-4]:1.254187377321E-1)[&rate=5.966405174198285E-4]:2.032919923785E-2,(34[&rate=5.966405174198285E-4]:4.016808236154E-2,33[&rate=5.966405174198285E-4]:2.372972619717E-2)[&rate=5.966405174198285E-4]:6.875490503762E-3);
tree STATE_78120000 [&joint=-20958.391730860072,lnP=-20958.391730860072] = [&R] ((32[&rate=5.624641646314212E-4]:3.911055869182E-2,(((((35[&rate=5.624641646314212E-4]:7.494618232969E-3,(((((118[&rate=5.624641646314212E-4]:7.653974814921E-1,(((130[&rate=5.624641646314212E-4]:6.26764576872E-2,131[&rate=5.624641646314212E-4]:6.541618371456E-2)[&rate=5.624641646314212E-4]:2.960618314503E-1,(129[&rate=5.624641646314212E-4]:3.586251844144E-1,132[&rate=5.624641646314212E-4]:3.613649104418E-1)[&rate=5.624641646314212E-4]:1.131047231016E-4)[&rate=5.624641646314212E-4]:2.41557257713E-1,69[&rate=5.624641646314212E-4]:7.482407523301E-1)[&rate=5.624641646314212E-4]:2.811563327168E-2)[&rate=5.624641646314212E-4]:5.946063536601E-1,((((62[&rate=5.624641646314212E-4]:3.023694677543E-1,64[&rate=5.624641646314212E-4]:2.612735773433E-1)[&rate=5.624641646314212E-4]:2.039074439817E-1,(60[&rate=5.624641646314212E-4]:1.409284795475E-1,65[&rate=5.624641646314212E-4]:1.409284795475E-1)[&rate=5.624641646314212E-4]:1.735676102707E-1)[&rate=5.624641646314212E-4]:1.918751849754E-1,(61[&rate=5.624641646314212E-4]:9.794554770436E-2,63[&rate=5.624641646314212E-4]:5.684965729332E-2)[&rate=5.624641646314212E-4]:6.002065490071E-1)[&rate=5.624641646314212E-4]:6.496860473407E-1,128[&rate=5.624641646314212E-4]:1.208112116655E0)[&rate=5.624641646314212E-4]:1.216569110009E-2)[&rate=5.624641646314212E-4]:2.467268947371E-1,(((51[&rate=5.624641646314212E-4]:4.192976100072E-1,((((48[&rate=5.624641646314212E-4]:1.546754574674E-1,(41[&rate=5.624641646314212E-4]:8.065500805382E-2,42[&rate=5.624641646314212E-4]:8.611948892808E-2)[&rate=5.624641646314212E-4]:3.030460241912E-2)[&rate=5.624641646314212E-4]:1.192328637152E-1,46[&rate=5.624641646314212E-4]:2.848372829312E-1)[&rate=5.624641646314212E-4]:6.476867097435E-2,43[&rate=5.624641646314212E-4]:3.496059539055E-1)[&rate=5.624641646314212E-4]:5.39276370444E-2,(44[&rate=5.624641646314212E-4]:4.520655704515E-2,47[&rate=5.624641646314212E-4]:5.067103791941E-2)[&rate=5.624641646314212E-4]:3.528625530305E-1)[&rate=5.624641646314212E-4]:4.30864234288E-2)[&rate=5.624641646314212E-4]:1.490911106599E-2,(49[&rate=5.624641646314212E-4]:4.059025836018E-1,50[&rate=5.624641646314212E-4]:4.059025836018E-1)[&rate=5.624641646314212E-4]:2.283965659714E-2)[&rate=5.624641646314212E-4]:2.538976300362E-2,45[&rate=5.624641646314212E-4]:4.787221671369E-1)[&rate=5.624641646314212E-4]:2.148863230637E-1)[&rate=5.624641646314212E-4]:2.276125235678E-2,(121[&rate=5.624641646314212E-4]:1.802185685394E0,127[&rate=5.624641646314212E-4]:2.243281575804E0)[&rate=5.624641646314212E-4]:2.848405434278E-1)[&rate=5.624641646314212E-4]:5.06856693143E-3,36[&rate=5.624641646314212E-4]:1.264274095828E-2)[&rate=5.624641646314212E-4]:4.142721974045E-2)[&rate=5.624641646314212E-4]:3.41979736815E-1,(38[&rate=5.624641646314212E-4]:6.301912578626E-1,(((16[&rate=5.624641646314212E-4]:2.665112510594E0,((146[&rate=5.624641646314212E-4]:6.540946681834E-1,((39[&rate=5.624641646314212E-4]:3.522003236486E-1,97[&rate=5.624641646314212E-4]:2.811620722824E-1)[&rate=5.624641646314212E-4]:1.676404414392E-1,147[&rate=5.624641646314212E-4]:5.772178142681E-1)[&rate=5.624641646314212E-4]:1.403532386071E-2)[&rate=5.624641646314212E-4]:3.041901630892E-2,(98[&rate=5.624641646314212E-4]:6.845836434154E-1,((99[&rate=5.624641646314212E-4]:5.57808043438E-1,96[&rate=5.624641646314212E-4]:5.222889177551E-1)[&rate=5.624641646314212E-4]:1.230634759018E-1,(95[&rate=5.624641646314212E-4]:4.959279880205E-1,(94[&rate=5.624641646314212E-4]:2.602409297814E-1,100[&rate=5.624641646314212E-4]:2.602409297814E-1)[&rate=5.624641646314212E-4]:1.50987604687E-1)[&rate=5.624641646314212E-4]:1.740145695708E-1)[&rate=5.624641646314212E-4]:2.557004757284E-2)[&rate=5.624641646314212E-4]:8.126762388328E-3)[&rate=5.624641646314212E-4]:1.532447921896E-2)[&rate=5.624641646314212E-4]:3.4240028747E-2,(40[&rate=5.624641646314212E-4]:5.857637013918E-1,(101[&rate=5.624641646314212E-4]:1.339589005311E0,(((((140[&rate=5.624641646314212E-4]:4.055880818847E-1,11[&rate=5.624641646314212E-4]:4.247661640764E-1)[&rate=5.624641646314212E-4]:3.898933495915E-1,(23[&rate=5.624641646314212E-4]:6.286022616744E-1,(20[&rate=5.624641646314212E-4]:4.920413614025E-1,25[&rate=5.624641646314212E-4]:5.112194435942E-1)[&rate=5.624641646314212E-4]:1.283417221899E-1)[&rate=5.624641646314212E-4]:2.709887588427E-1)[&rate=5.624641646314212E-4]:4.488123675933E-1,(102[&rate=5.624641646314212E-4]:3.766880035003E-2,(((28[&rate=5.624641646314212E-4]:7.157426644235E-1,21[&rate=5.624641646314212E-4]:6.91085130177E-1)[&rate=5.624641646314212E-4]:1.459255257208E-1,1[&rate=5.624641646314212E-4]:7.536682028136E-2)[&rate=5.624641646314212E-4]:3.935877007879E-2,24[&rate=5.624641646314212E-4]:8.955475081684E-1)[&rate=5.624641646314212E-4]:3.03765127798E-1)[&rate=5.624641646314212E-4]:1.600496562536E-1)[&rate=5.624641646314212E-4]:2.110934771772E-1,((((145[&rate=5.624641646314212E-4]:5.196488725416E-1,144[&rate=5.624641646314212E-4]:5.141694204866E-1)[&rate=5.624641646314212E-4]:8.994079170564E-3,141[&rate=5.624641646314212E-4]:5.259032256846E-1)[&rate=5.624641646314212E-4]:3.032119958202E-1,142[&rate=5.624641646314212E-4]:8.318549475324E-1)[&rate=5.624641646314212E-4]:8.10910165886E-1,((((((17[&rate=5.624641646314212E-4]:4.581492853328E-1,14[&rate=5.624641646314212E-4]:4.197931209491E-1)[&rate=5.624641646314212E-4]:3.045809657086E-1,112[&rate=5.624641646314212E-4]:7.243740866577E-1)[&rate=5.624641646314212E-4]:1.462447753067E-2,(117[&rate=5.624641646314212E-4]:2.305935574304E-1,9[&rate=5.624641646314212E-4]:2.196346533207E-1)[&rate=5.624641646314212E-4]:5.111447327856E-1)[&rate=5.624641646314212E-4]:6.246137599069E-2,(4[&rate=5.624641646314212E-4]:2.364015379385E-1,30[&rate=5.624641646314212E-4]:4.090042776645E-1)[&rate=5.624641646314212E-4]:5.075241556654E-1)[&rate=5.624641646314212E-4]:1.112935939238E-1,((110[&rate=5.624641646314212E-4]:5.928066005828E-1,113[&rate=5.624641646314212E-4]:5.982860526375E-1)[&rate=5.624641646314212E-4]:1.048786555348E-1,105[&rate=5.624641646314212E-4]:6.757674478985E-1)[&rate=5.624641646314212E-4]:2.095888259306E-1)[&rate=5.624641646314212E-4]:3.280061765361E-1,((((107[&rate=5.624641646314212E-4]:6.268570390789E-1,((104[&rate=5.624641646314212E-4]:2.045920619882E-1,114[&rate=5.624641646314212E-4]:1.443180893855E-1)[&rate=5.624641646314212E-4]:1.361323165064E-1,108[&rate=5.624641646314212E-4]:3.379846524673E-1)[&rate=5.624641646314212E-4]:2.861326605842E-1)[&rate=5.624641646314212E-4]:4.261142735485E-3,109[&rate=5.624641646314212E-4]:6.502962640061E-1)[&rate=5.624641646314212E-4]:1.956794841356E-1,((13[&rate=5.624641646314212E-4]:4.385923096945E-1,19[&rate=5.624641646314212E-4]:4.769484740782E-1)[&rate=5.624641646314212E-4]:3.334422219686E-1,115[&rate=5.624641646314212E-4]:6.898427508412E-1)[&rate=5.624641646314212E-4]:7.668094250597E-2)[&rate=5.624641646314212E-4]:1.779088420076E-1,((116[&rate=5.624641646314212E-4]:6.681197184904E-1,(106[&rate=5.624641646314212E-4]:3.66407112864E-1,(139[&rate=5.624641646314212E-4]:4.836908930382E-1,111[&rate=5.624641646314212E-4]:3.083484272848E-1)[&rate=5.624641646314212E-4]:7.449704174359E-2)[&rate=5.624641646314212E-4]:3.619865782292E-1)[&rate=5.624641646314212E-4]:6.658726929254E-3,(148[&rate=5.624641646314212E-4]:2.926707123674E-1,143[&rate=5.624641646314212E-4]:2.899309863401E-1)[&rate=5.624641646314212E-4]:4.204638974359E-1)[&rate=5.624641646314212E-4]:2.696540899351E-1)[&rate=5.624641646314212E-4]:2.141353944623E-1)[&rate=5.624641646314212E-4]:2.294026630532E-1)[&rate=5.624641646314212E-4]:1.262216282827E-2)[&rate=5.624641646314212E-4]:2.715196620853E-1,((((((93[&rate=5.624641646314212E-4]:8.82211902682E-2,((86[&rate=5.624641646314212E-4]:7.107203354076E-2,84[&rate=5.624641646314212E-4]:7.107203354076E-2)[&rate=5.624641646314212E-4]:3.098866851268E-3,85[&rate=5.624641646314212E-4]:7.417090039202E-2)[&rate=5.624641646314212E-4]:3.516597391603E-4)[&rate=5.624641646314212E-4]:3.627335052358E-3,83[&rate=5.624641646314212E-4]:7.814989518354E-2)[&rate=5.624641646314212E-4]:3.406319680724E-2,87[&rate=5.624641646314212E-4]:1.122130919908E-1)[&rate=5.624641646314212E-4]:6.235678297457E-2,(92[&rate=5.624641646314212E-4]:6.814918896733E-2,(91[&rate=5.624641646314212E-4]:5.043574862781E-2,90[&rate=5.624641646314212E-4]:5.043574862781E-2)[&rate=5.624641646314212E-4]:1.771344033953E-2)[&rate=5.624641646314212E-4]:1.20119316135E-1)[&rate=5.624641646314212E-4]:5.839504474167E-1,(88[&rate=5.624641646314212E-4]:5.274414986741E-2,89[&rate=5.624641646314212E-4]:6.644278000443E-2)[&rate=5.624641646314212E-4]:7.057761725146E-1)[&rate=5.624641646314212E-4]:5.444776347546E-1,(((10[&rate=5.624641646314212E-4]:3.263275312873E-1,15[&rate=5.624641646314212E-4]:3.646836956707E-1)[&rate=5.624641646314212E-4]:3.316084397924E-1,(6[&rate=5.624641646314212E-4]:6.329111913507E-1,18[&rate=5.624641646314212E-4]:6.959248899808E-1)[&rate=5.624641646314212E-4]:8.586423564584E-3)[&rate=5.624641646314212E-4]:1.40316533613E-1,3[&rate=5.624641646314212E-4]:7.297593540078E-1)[&rate=5.624641646314212E-4]:3.351257573171E-2)[&rate=5.624641646314212E-4]:9.143199400993E-1)[&rate=5.624641646314212E-4]:6.647368614994E-1)[&rate=5.624641646314212E-4]:2.19338855075E-1)[&rate=5.624641646314212E-4]:2.809591183153E-2)[&rate=5.624641646314212E-4]:1.428299426943E-2,(2[&rate=5.624641646314212E-4]:1.311216888915E0,((31[&rate=5.624641646314212E-4]:8.736881993777E-1,(22[&rate=5.624641646314212E-4]:3.647364593599E-1,27[&rate=5.624641646314212E-4]:3.811748155242E-1)[&rate=5.624641646314212E-4]:4.541572194697E-1)[&rate=5.624641646314212E-4]:1.51105540042E-2,(26[&rate=5.624641646314212E-4]:7.447567542403E-1,(7[&rate=5.624641646314212E-4]:2.884682317686E-1,8[&rate=5.624641646314212E-4]:2.884682317686E-1)[&rate=5.624641646314212E-4]:3.494392074032E-1)[&rate=5.624641646314212E-4]:1.002063827032E-1)[&rate=5.624641646314212E-4]:6.498153958071E-1)[&rate=5.624641646314212E-4]:1.273651521407E0)[&rate=5.624641646314212E-4]:7.03546612989E-2)[&rate=5.624641646314212E-4]:3.216485437009E-1)[&rate=5.624641646314212E-4]:4.473374529365E-1,(((57[&rate=5.624641646314212E-4]:5.23849081135E-1,(((59[&rate=5.624641646314212E-4]:2.961573729521E-1,37[&rate=5.624641646314212E-4]:3.344087390723E-1)[&rate=5.624641646314212E-4]:3.842586801885E-2,(58[&rate=5.624641646314212E-4]:1.924298509542E-1,54[&rate=5.624641646314212E-4]:1.350528017739E-1)[&rate=5.624641646314212E-4]:1.612790730769E-1)[&rate=5.624641646314212E-4]:1.36630669872E-3,(56[&rate=5.624641646314212E-4]:2.921047627321E-1,55[&rate=5.624641646314212E-4]:2.921047627321E-1)[&rate=5.624641646314212E-4]:3.564806362595E-2)[&rate=5.624641646314212E-4]:1.851672930282E-1)[&rate=5.624641646314212E-4]:4.491565926757E-1,68[&rate=5.624641646314212E-4]:9.210931055046E-1)[&rate=5.624641646314212E-4]:3.00993149151E-1,((((52[&rate=5.624641646314212E-4]:4.197713902141E-1,(103[&rate=5.624641646314212E-4]:6.957114214427E-1,((12[&rate=5.624641646314212E-4]:3.036746801572E-1,5[&rate=5.624641646314212E-4]:2.653185157737E-1)[&rate=5.624641646314212E-4]:1.235551116838E-1,29[&rate=5.624641646314212E-4]:5.340791069095E-1)[&rate=5.624641646314212E-4]:3.945090268619E-1)[&rate=5.624641646314212E-4]:1.388353703332E0)[&rate=5.624641646314212E-4]:1.934799276228E-1,53[&rate=5.624641646314212E-4]:6.050545965255E-1)[&rate=5.624641646314212E-4]:2.880841214405E-1,(((75[&rate=5.624641646314212E-4]:5.786181935514E-1,((76[&rate=5.624641646314212E-4]:4.410898008199E-1,74[&rate=5.624641646314212E-4]:4.410898008199E-1)[&rate=5.624641646314212E-4]:4.44967346628E-2,70[&rate=5.624641646314212E-4]:4.472303710993E-1)[&rate=5.624641646314212E-4]:9.303165806861E-2)[&rate=5.624641646314212E-4]:1.359490356797E-1,(71[&rate=5.624641646314212E-4]:3.648098116998E-1,((82[&rate=5.624641646314212E-4]:3.296827969002E-1,((78[&rate=5.624641646314212E-4]:3.233178943594E-2,72[&rate=5.624641646314212E-4]:1.041398121663E-2)[&rate=5.624641646314212E-4]:1.654027356662E-1,79[&rate=5.624641646314212E-4]:1.977345251022E-1)[&rate=5.624641646314212E-4]:1.237290937159E-1)[&rate=5.624641646314212E-4]:6.550428266955E-2,((80[&rate=5.624641646314212E-4]:2.510808291304E-2,81[&rate=5.624641646314212E-4]:2.510808291304E-2)[&rate=5.624641646314212E-4]:3.446903166292E-1,(77[&rate=5.624641646314212E-4]:2.559814298562E-1,73[&rate=5.624641646314212E-4]:2.614608819109E-1)[&rate=5.624641646314212E-4]:1.576525861244E-1)[&rate=5.624641646314212E-4]:8.950323863123E-3)[&rate=5.624641646314212E-4]:5.239170486178E-3)[&rate=5.624641646314212E-4]:2.812642668464E-1)[&rate=5.624641646314212E-4]:8.970740296307E-1,((133[&rate=5.624641646314212E-4]:3.214037875449E-1,137[&rate=5.624641646314212E-4]:3.624996779559E-1)[&rate=5.624641646314212E-4]:2.720862850533E-1,134[&rate=5.624641646314212E-4]:5.63353086297E-1)[&rate=5.624641646314212E-4]:1.05376762462E0)[&rate=5.624641646314212E-4]:2.796051771639E-2)[&rate=5.624641646314212E-4]:4.459269708633E-1,125[&rate=5.624641646314212E-4]:1.128683175168E0)[&rate=5.624641646314212E-4]:2.600697461543E-1)[&rate=5.624641646314212E-4]:1.224461911011E-1)[&rate=5.624641646314212E-4]:4.160524368373E-2,(((122[&rate=5.624641646314212E-4]:4.348638052409E-1,(123[&rate=5.624641646314212E-4]:2.136245228055E-1,124[&rate=5.624641646314212E-4]:2.108922823684E-1)[&rate=5.624641646314212E-4]:2.212392824354E-1)[&rate=5.624641646314212E-4]:4.390537153242E-1,67[&rate=5.624641646314212E-4]:3.726449702244E-1)[&rate=5.624641646314212E-4]:1.39204973135E-1,(66[&rate=5.624641646314212E-4]:4.4421086076E-1,((((138[&rate=5.624641646314212E-4]:1.339167889886E-1,136[&rate=5.624641646314212E-4]:2.409939673371E-3)[&rate=5.624641646314212E-4]:5.406292964935E-1,135[&rate=5.624641646314212E-4]:4.74546085482E-1)[&rate=5.624641646314212E-4]:4.315128916447E-1,119[&rate=5.624641646314212E-4]:1.254004182606E0)[&rate=5.624641646314212E-4]:6.471978728801E-1,(126[&rate=5.624641646314212E-4]:1.058497894379E0,120[&rate=5.624641646314212E-4]:1.748310006063E0)[&rate=5.624641646314212E-4]:5.700163846394E-2)[&rate=5.624641646314212E-4]:5.758855176025E-1)[&rate=5.624641646314212E-4]:6.763908259942E-2)[&rate=5.624641646314212E-4]:3.265671083088E-1)[&rate=5.624641646314212E-4]:5.497155325733E-2,34[&rate=5.624641646314212E-4]:3.037490629542E-2)[&rate=5.624641646314212E-4]:3.065346061548E-2)[&rate=5.624641646314212E-4]:2.048019144099E-2,33[&rate=5.624641646314212E-4]:6.507020218753E-2);
tree STATE_78210000 [&joint=-20948.28452375769,lnP=-20948.28452375769] = [&R] (33[&rate=6.146345751368449E-4]:2.844678360052E-2,(32[&rate=6.146345751368449E-4]:7.092660464424E-3,(34[&rate=6.146345751368449E-4]:1.176610554182E-2,(((((35[&rate=6.146345751368449E-4]:2.049136208135E-1,(36[&rate=6.146345751368449E-4]:7.54462977465E-4,(127[&rate=6.146345751368449E-4]:2.407641018432E0,121[&rate=6.146345751368449E-4]:1.966545128021E0)[&rate=6.146345751368449E-4]:1.136613897511E-1)[&rate=6.146345751368449E-4]:2.507345003018E-1)[&rate=6.146345751368449E-4]:2.08224179115E-2,(((128[&rate=6.146345751368449E-4]:1.339270587918E0,(69[&rate=6.146345751368449E-4]:6.824108254796E-1,(118[&rate=6.146345751368449E-4]:6.370038347266E-1,(132[&rate=6.146345751368449E-4]:1.497525375459E-1,((130[&rate=6.146345751368449E-4]:1.200043382161E-1,131[&rate=6.146345751368449E-4]:1.227440642435E-1)[&rate=6.146345751368449E-4]:2.579133339892E-2,129[&rate=6.146345751368449E-4]:1.45795671615E-1)[&rate=6.146345751368449E-4]:1.217139903466E-3)[&rate=6.146345751368449E-4]:3.530047218381E-1)[&rate=6.146345751368449E-4]:3.444808664336E-2)[&rate=6.146345751368449E-4]:8.075446939455E-1)[&rate=6.146345751368449E-4]:8.242156382608E-3,(((64[&rate=6.146345751368449E-4]:2.453823003532E-1,65[&rate=6.146345751368449E-4]:9.469736884646E-2)[&rate=6.146345751368449E-4]:5.574815440949E-3,(62[&rate=6.146345751368449E-4]:2.022977035763E-1,60[&rate=6.146345751368449E-4]:1.051688165855E-2)[&rate=6.146345751368449E-4]:8.975530262885E-2)[&rate=6.146345751368449E-4]:2.971117882265E-1,(61[&rate=6.146345751368449E-4]:1.313852822067E-1,63[&rate=6.146345751368449E-4]:9.028939179564E-2)[&rate=6.146345751368449E-4]:4.57779512225E-1)[&rate=6.146345751368449E-4]:8.980739772664E-1)[&rate=6.146345751368449E-4]:3.749642630157E-1,((((51[&rate=6.146345751368449E-4]:4.446720760358E-1,(49[&rate=6.146345751368449E-4]:3.161159465249E-1,50[&rate=6.146345751368449E-4]:3.161159465249E-1)[&rate=6.146345751368449E-4]:1.230916486366E-1)[&rate=6.146345751368449E-4]:6.904131867008E-2,(43[&rate=6.146345751368449E-4]:4.557091717443E-1,((41[&rate=6.146345751368449E-4]:2.839482964241E-1,(48[&rate=6.146345751368449E-4]:3.234411645508E-1,42[&rate=6.146345751368449E-4]:2.851897984305E-1)[&rate=6.146345751368449E-4]:4.222978867808E-3)[&rate=6.146345751368449E-4]:1.125385107144E-1,46[&rate=6.146345751368449E-4]:4.511316158814E-1)[&rate=6.146345751368449E-4]:4.57755586284E-3)[&rate=6.146345751368449E-4]:8.532662733306E-2)[&rate=6.146345751368449E-4]:2.825014107221E-2,45[&rate=6.146345751368449E-4]:5.610892188382E-1)[&rate=6.146345751368449E-4]:6.201395185312E-2,(47[&rate=6.146345751368449E-4]:1.789192473027E-1,44[&rate=6.146345751368449E-4]:1.734547664284E-1)[&rate=6.146345751368449E-4]:4.523806447E-1)[&rate=6.146345751368449E-4]:3.259776243339E-1)[&rate=6.146345751368449E-4]:3.202615469619E-2)[&rate=6.146345751368449E-4]:3.779388674428E-1,(38[&rate=6.146345751368449E-4]:8.313839571061E-1,(((97[&rate=6.146345751368449E-4]:5.474680938785E-1,40[&rate=6.146345751368449E-4]:6.185063452447E-1)[&rate=6.146345751368449E-4]:1.006959270158E-2,((((147[&rate=6.146345751368449E-4]:5.060284581222E-1,(2[&rate=6.146345751368449E-4]:6.952955740356E-1,((26[&rate=6.146345751368449E-4]:6.642764167386E-1,(7[&rate=6.146345751368449E-4]:2.883447148607E-1,8[&rate=6.146345751368449E-4]:2.883447148607E-1)[&rate=6.146345751368449E-4]:2.690823868094E-1)[&rate=6.146345751368449E-4]:6.803141375806E-2,(31[&rate=6.146345751368449E-4]:6.494038388225E-1,(22[&rate=6.146345751368449E-4]:5.480059228408E-1,27[&rate=6.146345751368449E-4]:5.644442790051E-1)[&rate=6.146345751368449E-4]:4.660339543366E-2)[&rate=6.146345751368449E-4]:1.267396081126E-1)[&rate=6.146345751368449E-4]:1.465493873746E-1)[&rate=6.146345751368449E-4]:1.710081637736E0)[&rate=6.146345751368449E-4]:3.38641847546E-3,146[&rate=6.146345751368449E-4]:5.722564066522E-1)[&rate=6.146345751368449E-4]:2.299473616089E-2,39[&rate=6.146345751368449E-4]:4.750325635782E-1)[&rate=6.146345751368449E-4]:1.40136776258E-1,(16[&rate=6.146345751368449E-4]:2.528299834367E0,(101[&rate=6.146345751368449E-4]:7.417061754113E-1,(((((102[&rate=6.146345751368449E-4]:4.290508306035E-2,((23[&rate=6.146345751368449E-4]:6.118776788107E-1,(20[&rate=6.146345751368449E-4]:5.85396091716E-1,25[&rate=6.146345751368449E-4]:6.045741739077E-1)[&rate=6.146345751368449E-4]:1.826240901267E-2)[&rate=6.146345751368449E-4]:1.024432999912E-1,(140[&rate=6.146345751368449E-4]:6.019702949346E-1,11[&rate=6.146345751368449E-4]:6.211483771263E-1)[&rate=6.146345751368449E-4]:8.241094826341E-3)[&rate=6.146345751368449E-4]:4.792690357652E-1)[&rate=6.146345751368449E-4]:9.339250641734E-3,((1[&rate=6.146345751368449E-4]:2.017033512551E-2,(21[&rate=6.146345751368449E-4]:6.011586701693E-1,28[&rate=6.146345751368449E-4]:6.258162044157E-1)[&rate=6.146345751368449E-4]:1.806555005727E-1)[&rate=6.146345751368449E-4]:4.16551719126E-2,24[&rate=6.146345751368449E-4]:8.426474248463E-1)[&rate=6.146345751368449E-4]:3.712407444721E-1)[&rate=6.146345751368449E-4]:1.729481931697E-1,((144[&rate=6.146345751368449E-4]:3.374683099708E-1,(141[&rate=6.146345751368449E-4]:1.490473006915E-1,145[&rate=6.146345751368449E-4]:1.517870267191E-1)[&rate=6.146345751368449E-4]:1.911607353066E-1)[&rate=6.146345751368449E-4]:2.393475395139E-1,142[&rate=6.146345751368449E-4]:5.822953015396E-1)[&rate=6.146345751368449E-4]:8.894725677981E-1)[&rate=6.146345751368449E-4]:2.94394651991E-2,(((105[&rate=6.146345751368449E-4]:4.746440743818E-1,110[&rate=6.146345751368449E-4]:4.965618826009E-1)[&rate=6.146345751368449E-4]:2.414568889656E-1,((((4[&rate=6.146345751368449E-4]:1.07086068129E-1,30[&rate=6.146345751368449E-4]:2.79688807855E-1)[&rate=6.146345751368449E-4]:3.823767157779E-1,(112[&rate=6.146345751368449E-4]:4.993101583237E-1,113[&rate=6.146345751368449E-4]:4.993101583237E-1)[&rate=6.146345751368449E-4]:4.768687215829E-2)[&rate=6.146345751368449E-4]:8.141822157042E-2,(117[&rate=6.146345751368449E-4]:4.812580579405E-1,9[&rate=6.146345751368449E-4]:4.702991538309E-1)[&rate=6.146345751368449E-4]:1.498969201395E-1)[&rate=6.146345751368449E-4]:3.041227248503E-2,(17[&rate=6.146345751368449E-4]:4.333023277145E-1,14[&rate=6.146345751368449E-4]:3.949461633309E-1)[&rate=6.146345751368449E-4]:2.638813612066E-1)[&rate=6.146345751368449E-4]:8.467069908375E-2)[&rate=6.146345751368449E-4]:4.308585055228E-1,(((148[&rate=6.146345751368449E-4]:1.986633906515E-1,143[&rate=6.146345751368449E-4]:1.959236646241E-1)[&rate=6.146345751368449E-4]:5.12844974891E-1,(((106[&rate=6.146345751368449E-4]:1.536067248559E-1,111[&rate=6.146345751368449E-4]:1.700450810203E-1)[&rate=6.146345751368449E-4]:2.163576613365E-1,139[&rate=6.146345751368449E-4]:5.617452081102E-1)[&rate=6.146345751368449E-4]:2.511120662063E-1,116[&rate=6.146345751368449E-4]:5.608024797959E-1)[&rate=6.146345751368449E-4]:1.123497213628E-1)[&rate=6.146345751368449E-4]:3.312849536219E-2,(((13[&rate=6.146345751368449E-4]:4.283922733764E-1,19[&rate=6.146345751368449E-4]:4.667484377601E-1)[&rate=6.146345751368449E-4]:1.332393615199E-1,115[&rate=6.146345751368449E-4]:4.794398540744E-1)[&rate=6.146345751368449E-4]:9.671797589829E-2,((108[&rate=6.146345751368449E-4]:3.477624056344E-1,(104[&rate=6.146345751368449E-4]:2.120673956561E-1,114[&rate=6.146345751368449E-4]:1.517934230533E-1)[&rate=6.146345751368449E-4]:1.384347360057E-1)[&rate=6.146345751368449E-4]:7.916446307703E-2,(109[&rate=6.146345751368449E-4]:3.833249914164E-1,107[&rate=6.146345751368449E-4]:3.641469092246E-1)[&rate=6.146345751368449E-4]:6.551968551416E-2)[&rate=6.146345751368449E-4]:2.067652078367E-1)[&rate=6.146345751368449E-4]:1.301228665482E-1)[&rate=6.146345751368449E-4]:3.858842518013E-1)[&rate=6.146345751368449E-4]:1.542478656664E-1)[&rate=6.146345751368449E-4]:1.733761112208E-1,(((18[&rate=6.146345751368449E-4]:7.211213844769E-1,6[&rate=6.146345751368449E-4]:6.581076858468E-1)[&rate=6.146345751368449E-4]:5.451592073604E-3,(10[&rate=6.146345751368449E-4]:3.684256268061E-1,15[&rate=6.146345751368449E-4]:4.067817911895E-1)[&rate=6.146345751368449E-4]:3.115720072787E-1)[&rate=6.146345751368449E-4]:8.014983907665E-2,(((((84[&rate=6.146345751368449E-4]:1.304887044695E-2,93[&rate=6.146345751368449E-4]:2.674750058397E-2)[&rate=6.146345751368449E-4]:6.286467677227E-2,(92[&rate=6.146345751368449E-4]:5.224046484801E-2,(91[&rate=6.146345751368449E-4]:9.952514968084E-3,90[&rate=6.146345751368449E-4]:9.952514968084E-3)[&rate=6.146345751368449E-4]:4.228794987992E-2)[&rate=6.146345751368449E-4]:3.737171250823E-2)[&rate=6.146345751368449E-4]:6.721466640911E-2,(88[&rate=6.146345751368449E-4]:8.406797412015E-2,89[&rate=6.146345751368449E-4]:9.776660425716E-2)[&rate=6.146345751368449E-4]:5.906023950818E-2)[&rate=6.146345751368449E-4]:1.243475023924E-1,((83[&rate=6.146345751368449E-4]:1.182056723837E-1,(86[&rate=6.146345751368449E-4]:1.077534200021E-1,85[&rate=6.146345751368449E-4]:1.077534200021E-1)[&rate=6.146345751368449E-4]:1.045225238156E-2)[&rate=6.146345751368449E-4]:1.010672826157E-1,87[&rate=6.146345751368449E-4]:2.192729549993E-1)[&rate=6.146345751368449E-4]:4.820276102139E-2)[&rate=6.146345751368449E-4]:9.254370893303E-1,3[&rate=6.146345751368449E-4]:6.531867779539E-1)[&rate=6.146345751368449E-4]:3.846754452265E-2)[&rate=6.146345751368449E-4]:7.336140547878E-1)[&rate=6.146345751368449E-4]:3.191775241745E-1)[&rate=6.146345751368449E-4]:6.742648918318E-1)[&rate=6.146345751368449E-4]:1.723624315869E-1)[&rate=6.146345751368449E-4]:1.340659811002E-2)[&rate=6.146345751368449E-4]:1.039814888068E-1,(((94[&rate=6.146345751368449E-4]:2.667220551907E-1,100[&rate=6.146345751368449E-4]:2.667220551907E-1)[&rate=6.146345751368449E-4]:9.329263356759E-2,95[&rate=6.146345751368449E-4]:4.447141423104E-1)[&rate=6.146345751368449E-4]:1.833861590927E-1,((96[&rate=6.146345751368449E-4]:4.612501254145E-1,99[&rate=6.146345751368449E-4]:4.967692510973E-1)[&rate=6.146345751368449E-4]:8.704441204413E-2,98[&rate=6.146345751368449E-4]:5.619557396442E-1)[&rate=6.146345751368449E-4]:5.521560001009E-2)[&rate=6.146345751368449E-4]:2.43801387645E-1)[&rate=6.146345751368449E-4]:1.671325412821E-1)[&rate=6.146345751368449E-4]:3.746563955771E-1)[&rate=6.146345751368449E-4]:9.894362682455E-2,((((59[&rate=6.146345751368449E-4]:4.023776694323E-1,((54[&rate=6.146345751368449E-4]:1.153244873886E-1,37[&rate=6.146345751368449E-4]:1.91827219629E-1)[&rate=6.146345751368449E-4]:2.44862089403E-1,(58[&rate=6.146345751368449E-4]:3.957318475399E-1,(55[&rate=6.146345751368449E-4]:3.145826603063E-1,56[&rate=6.146345751368449E-4]:3.145826603063E-1)[&rate=6.146345751368449E-4]:5.38267828619E-2)[&rate=6.146345751368449E-4]:2.183177843196E-2)[&rate=6.146345751368449E-4]:3.939726520498E-3)[&rate=6.146345751368449E-4]:1.033994133621E-1,57[&rate=6.146345751368449E-4]:5.085093232316E-1)[&rate=6.146345751368449E-4]:2.45984771109E-1,68[&rate=6.146345751368449E-4]:7.025815260345E-1)[&rate=6.146345751368449E-4]:2.668837545609E-1,(((((103[&rate=6.146345751368449E-4]:5.823743468631E-1,((12[&rate=6.146345751368449E-4]:1.872514243505E-1,5[&rate=6.146345751368449E-4]:1.48895259967E-1)[&rate=6.146345751368449E-4]:2.930992570687E-1,29[&rate=6.146345751368449E-4]:5.871999964877E-1)[&rate=6.146345751368449E-4]:2.280510627042E-1)[&rate=6.146345751368449E-4]:1.544243406475E0,52[&rate=6.146345751368449E-4]:4.62324018777E-1)[&rate=6.146345751368449E-4]:2.330008517417E-1,53[&rate=6.146345751368449E-4]:6.871281492073E-1)[&rate=6.146345751368449E-4]:1.818005559464E-1,(((75[&rate=6.146345751368449E-4]:6.591226049055E-1,(74[&rate=6.146345751368449E-4]:5.400021299304E-1,(70[&rate=6.146345751368449E-4]:4.743340966292E-1,76[&rate=6.146345751368449E-4]:5.126902610127E-1)[&rate=6.146345751368449E-4]:2.731186891773E-2)[&rate=6.146345751368449E-4]:1.191204749751E-1)[&rate=6.146345751368449E-4]:1.710518137606E-1,((((72[&rate=6.146345751368449E-4]:9.870998896032E-2,78[&rate=6.146345751368449E-4]:1.206277971796E-1)[&rate=6.146345751368449E-4]:3.447642909974E-1,(82[&rate=6.146345751368449E-4]:4.055057546123E-1,(79[&rate=6.146345751368449E-4]:2.310668418326E-1,71[&rate=6.146345751368449E-4]:2.036695815586E-1)[&rate=6.146345751368449E-4]:1.662197346977E-1)[&rate=6.146345751368449E-4]:6.81055116468E-2)[&rate=6.146345751368449E-4]:5.699062210542E-2,(80[&rate=6.146345751368449E-4]:7.680974721883E-2,81[&rate=6.146345751368449E-4]:7.680974721883E-2)[&rate=6.146345751368449E-4]:4.373537849814E-1)[&rate=6.146345751368449E-4]:3.88952996559E-2,(73[&rate=6.146345751368449E-4]:3.263112385674E-1,77[&rate=6.146345751368449E-4]:3.208317865127E-1)[&rate=6.146345751368449E-4]:2.760626617818E-1)[&rate=6.146345751368449E-4]:2.278005183169E-1)[&rate=6.146345751368449E-4]:6.000168277012E-1,(137[&rate=6.146345751368449E-4]:8.68665884144E-1,(134[&rate=6.146345751368449E-4]:4.270730816978E-1,133[&rate=6.146345751368449E-4]:4.57210067999E-1)[&rate=6.146345751368449E-4]:3.70359925734E-1)[&rate=6.146345751368449E-4]:6.382376909904E-1)[&rate=6.146345751368449E-4]:1.852005173985E-1)[&rate=6.146345751368449E-4]:3.51615861368E-1,125[&rate=6.146345751368449E-4]:1.010162052861E0)[&rate=6.146345751368449E-4]:1.259698944016E-1)[&rate=6.146345751368449E-4]:2.808738901692E-1)[&rate=6.146345751368449E-4]:7.320298130644E-2,(66[&rate=6.146345751368449E-4]:3.314523420368E-1,((119[&rate=6.146345751368449E-4]:1.769782375263E0,(120[&rate=6.146345751368449E-4]:1.047357016801E0,((138[&rate=6.146345751368449E-4]:1.753840812707E-1,136[&rate=6.146345751368449E-4]:4.387723195551E-2)[&rate=6.146345751368449E-4]:5.936441463799E-1,135[&rate=6.146345751368449E-4]:5.690282276506E-1)[&rate=6.146345751368449E-4]:2.262739946303E-1)[&rate=6.146345751368449E-4]:6.265349475028E-1)[&rate=6.146345751368449E-4]:5.893018876224E-1,(126[&rate=6.146345751368449E-4]:1.521248848543E0,(67[&rate=6.146345751368449E-4]:1.929815651591E-1,((122[&rate=6.146345751368449E-4]:2.674113658335E-1,123[&rate=6.146345751368449E-4]:2.674113658335E-1)[&rate=6.146345751368449E-4]:8.847807938704E-2,124[&rate=6.146345751368449E-4]:3.531572047834E-1)[&rate=6.146345751368449E-4]:3.383646702792E-1)[&rate=6.146345751368449E-4]:8.109309369919E-2)[&rate=6.146345751368449E-4]:5.21328916984E-2)[&rate=6.146345751368449E-4]:5.244791480115E-3)[&rate=6.146345751368449E-4]:4.44369172262E-1)[&rate=6.146345751368449E-4]:9.895828987315E-2)[&rate=6.146345751368449E-4]:1.724436314169E-2)[&rate=6.146345751368449E-4]:1.587467108138E-2);
tree STATE_78300000 [&joint=-20981.41655434151,lnP=-20981.41655434151] = [&R] (32[&rate=5.167609632604062E-4]:2.333969031478E-2,((34[&rate=5.167609632604062E-4]:3.404601057619E-2,((((126[&rate=5.167609632604062E-4]:1.038243580396E0,(((138[&rate=5.167609632604062E-4]:2.357167815111E-1,136[&rate=5.167609632604062E-4]:1.042099321959E-1)[&rate=5.167609632604062E-4]:3.977498352067E-1,135[&rate=5.167609632604062E-4]:4.334666167178E-1)[&rate=5.167609632604062E-4]:8.771402829852E-1,(120[&rate=5.167609632604062E-4]:1.357945386326E0,119[&rate=5.167609632604062E-4]:1.453835797284E0)[&rate=5.167609632604062E-4]:2.047163078979E-1)[&rate=5.167609632604062E-4]:1.653939978577E-1)[&rate=5.167609632604062E-4]:6.454747645823E-1,66[&rate=5.167609632604062E-4]:4.365441552936E-1)[&rate=5.167609632604062E-4]:6.309325202407E-2,(67[&rate=5.167609632604062E-4]:3.041123158844E-1,(122[&rate=5.167609632604062E-4]:3.568964367127E-1,(123[&rate=5.167609632604062E-4]:5.030046805859E-2,124[&rate=5.167609632604062E-4]:4.756822762146E-2)[&rate=5.167609632604062E-4]:3.065959686541E-1)[&rate=5.167609632604062E-4]:4.484884295125E-1)[&rate=5.167609632604062E-4]:1.955250914333E-1)[&rate=5.167609632604062E-4]:1.467635498866E-1,((((36[&rate=5.167609632604062E-4]:5.286197915732E-2,35[&rate=5.167609632604062E-4]:6.286636691558E-3)[&rate=5.167609632604062E-4]:2.589178573709E-1,((((((51[&rate=5.167609632604062E-4]:3.85136312432E-1,44[&rate=5.167609632604062E-4]:4.069942359293E-1)[&rate=5.167609632604062E-4]:6.7547954986E-2,47[&rate=5.167609632604062E-4]:4.800066717895E-1)[&rate=5.167609632604062E-4]:1.041151195335E-1,((50[&rate=5.167609632604062E-4]:3.316446687731E-1,49[&rate=5.167609632604062E-4]:3.316446687731E-1)[&rate=5.167609632604062E-4]:1.783788321041E-1,(46[&rate=5.167609632604062E-4]:4.590643184676E-1,((42[&rate=5.167609632604062E-4]:3.422732528807E-1,(41[&rate=5.167609632604062E-4]:3.148693830712E-1,48[&rate=5.167609632604062E-4]:3.585852300656E-1)[&rate=5.167609632604062E-4]:2.193938893524E-2)[&rate=5.167609632604062E-4]:4.330354824761E-2,43[&rate=5.167609632604062E-4]:4.34757128997E-1)[&rate=5.167609632604062E-4]:2.430718947065E-2)[&rate=5.167609632604062E-4]:8.374606765529E-2)[&rate=5.167609632604062E-4]:4.131140520003E-2)[&rate=5.167609632604062E-4]:9.170040974744E-3,45[&rate=5.167609632604062E-4]:5.850951109863E-1)[&rate=5.167609632604062E-4]:1.301635123447E-1,(((69[&rate=5.167609632604062E-4]:8.558944821494E-1,((131[&rate=5.167609632604062E-4]:1.508527053502E-1,130[&rate=5.167609632604062E-4]:1.481129793229E-1)[&rate=5.167609632604062E-4]:2.536884302047E-1,(129[&rate=5.167609632604062E-4]:3.198811305505E-1,132[&rate=5.167609632604062E-4]:3.226208565778E-1)[&rate=5.167609632604062E-4]:8.192027897711E-2)[&rate=5.167609632604062E-4]:3.061478671422E-1)[&rate=5.167609632604062E-4]:3.744700019304E-2,118[&rate=5.167609632604062E-4]:8.823825782328E-1)[&rate=5.167609632604062E-4]:5.973794721503E-1,(((64[&rate=5.167609632604062E-4]:3.863071295982E-1,(60[&rate=5.167609632604062E-4]:2.328744435385E-1,(62[&rate=5.167609632604062E-4]:4.202723970606E-1,65[&rate=5.167609632604062E-4]:2.284915751428E-1)[&rate=5.167609632604062E-4]:4.382868395648E-3)[&rate=5.167609632604062E-4]:2.747754553055E-3)[&rate=5.167609632604062E-4]:3.048462581045E-1,(61[&rate=5.167609632604062E-4]:7.262246999916E-2,63[&rate=5.167609632604062E-4]:3.152657958812E-2)[&rate=5.167609632604062E-4]:6.596268081146E-1)[&rate=5.167609632604062E-4]:7.28668627032E-1,128[&rate=5.167609632604062E-4]:1.321191877748E0)[&rate=5.167609632604062E-4]:1.884414523729E-2)[&rate=5.167609632604062E-4]:1.486188126366E-1)[&rate=5.167609632604062E-4]:2.453714545916E-2,(121[&rate=5.167609632604062E-4]:1.908095222033E0,127[&rate=5.167609632604062E-4]:2.349191112444E0)[&rate=5.167609632604062E-4]:2.023570330209E-1)[&rate=5.167609632604062E-4]:2.807796362687E-1)[&rate=5.167609632604062E-4]:2.73176307411E-1,(38[&rate=5.167609632604062E-4]:8.782495080635E-1,((97[&rate=5.167609632604062E-4]:5.05387665046E-1,((39[&rate=5.167609632604062E-4]:5.50924717326E-1,147[&rate=5.167609632604062E-4]:6.083017665064E-1)[&rate=5.167609632604062E-4]:1.988408272943E-2,(16[&rate=5.167609632604062E-4]:2.464934352353E0,146[&rate=5.167609632604062E-4]:4.996600054708E-1)[&rate=5.167609632604062E-4]:1.913673738196E-1)[&rate=5.167609632604062E-4]:5.617116356691E-3)[&rate=5.167609632604062E-4]:5.824049821641E-2,(((98[&rate=5.167609632604062E-4]:7.07791164084E-1,(99[&rate=5.167609632604062E-4]:4.491650598701E-1,96[&rate=5.167609632604062E-4]:4.136459341873E-1)[&rate=5.167609632604062E-4]:2.804840277111E-1)[&rate=5.167609632604062E-4]:2.205939631512E-2,((94[&rate=5.167609632604062E-4]:4.267448975366E-1,100[&rate=5.167609632604062E-4]:4.267448975366E-1)[&rate=5.167609632604062E-4]:1.153948175903E-1,95[&rate=5.167609632604062E-4]:6.26839168679E-1)[&rate=5.167609632604062E-4]:1.139403534688E-1)[&rate=5.167609632604062E-4]:2.266455564904E-2,((40[&rate=5.167609632604062E-4]:3.720158497944E-1,(2[&rate=5.167609632604062E-4]:1.074617702991E0,(((22[&rate=5.167609632604062E-4]:3.78501465861E-1,27[&rate=5.167609632604062E-4]:3.949398220254E-1)[&rate=5.167609632604062E-4]:4.653029025809E-1,31[&rate=5.167609632604062E-4]:8.9859888899E-1)[&rate=5.167609632604062E-4]:5.817856470447E-2,((7[&rate=5.167609632604062E-4]:5.385855458228E-1,8[&rate=5.167609632604062E-4]:5.385855458228E-1)[&rate=5.167609632604062E-4]:9.389431676894E-2,26[&rate=5.167609632604062E-4]:7.393291776602E-1)[&rate=5.167609632604062E-4]:1.736126595958E-1)[&rate=5.167609632604062E-4]:3.452375095702E-1)[&rate=5.167609632604062E-4]:1.254123949633E0)[&rate=5.167609632604062E-4]:2.459484894612E-1,(101[&rate=5.167609632604062E-4]:8.883216382947E-1,((((145[&rate=5.167609632604062E-4]:2.100715120346E-1,(144[&rate=5.167609632604062E-4]:1.197613176599E-1,141[&rate=5.167609632604062E-4]:1.225010436873E-1)[&rate=5.167609632604062E-4]:8.483074231972E-2)[&rate=5.167609632604062E-4]:1.75463882808E-1,142[&rate=5.167609632604062E-4]:3.855353948425E-1)[&rate=5.167609632604062E-4]:1.299827293609E0,(((24[&rate=5.167609632604062E-4]:1.110233260726E0,(1[&rate=5.167609632604062E-4]:1.134562120002E-1,(21[&rate=5.167609632604062E-4]:5.600940026224E-1,28[&rate=5.167609632604062E-4]:5.847515368689E-1)[&rate=5.167609632604062E-4]:3.150060449943E-1)[&rate=5.167609632604062E-4]:2.15955130918E-1)[&rate=5.167609632604062E-4]:6.234755215466E-2,(102[&rate=5.167609632604062E-4]:1.018237597972E-2,(((25[&rate=5.167609632604062E-4]:3.849150851699E-1,20[&rate=5.167609632604062E-4]:3.657370029782E-1)[&rate=5.167609632604062E-4]:2.785083498407E-1,23[&rate=5.167609632604062E-4]:6.524645309009E-1)[&rate=5.167609632604062E-4]:1.00052810136E-1,(140[&rate=5.167609632604062E-4]:5.164439772189E-1,11[&rate=5.167609632604062E-4]:5.356220594106E-1)[&rate=5.167609632604062E-4]:1.319637747771E-1)[&rate=5.167609632604062E-4]:4.083499664495E-1)[&rate=5.167609632604062E-4]:7.546012849893E-4)[&rate=5.167609632604062E-4]:3.774050796716E-1,((((((112[&rate=5.167609632604062E-4]:3.007835309982E-1,117[&rate=5.167609632604062E-4]:3.035232570258E-1)[&rate=5.167609632604062E-4]:3.240535044016E-1,113[&rate=5.167609632604062E-4]:6.248370353998E-1)[&rate=5.167609632604062E-4]:9.228643900699E-2,9[&rate=5.167609632604062E-4]:7.089042963248E-1)[&rate=5.167609632604062E-4]:7.432672957055E-2,((17[&rate=5.167609632604062E-4]:3.062078585707E-1,14[&rate=5.167609632604062E-4]:2.67851694187E-1)[&rate=5.167609632604062E-4]:5.12555914044E-1,(4[&rate=5.167609632604062E-4]:1.430531850105E-1,30[&rate=5.167609632604062E-4]:3.156559247365E-1)[&rate=5.167609632604062E-4]:5.798201766453E-1)[&rate=5.167609632604062E-4]:1.104259574635E-2)[&rate=5.167609632604062E-4]:7.519448427216E-2,(110[&rate=5.167609632604062E-4]:6.390603343636E-1,105[&rate=5.167609632604062E-4]:6.171425261445E-1)[&rate=5.167609632604062E-4]:2.221049018313E-1)[&rate=5.167609632604062E-4]:4.328378005756E-1,((((109[&rate=5.167609632604062E-4]:5.490309404436E-1,((107[&rate=5.167609632604062E-4]:5.824684603355E-2,108[&rate=5.167609632604062E-4]:5.55071200062E-2)[&rate=5.167609632604062E-4]:2.516519552825E-1,(104[&rate=5.167609632604062E-4]:6.089195416398E-2,114[&rate=5.167609632604062E-4]:6.179815612118E-4)[&rate=5.167609632604062E-4]:2.49006847152E-1)[&rate=5.167609632604062E-4]:2.199540569359E-1)[&rate=5.167609632604062E-4]:2.477435882603E-1,(13[&rate=5.167609632604062E-4]:7.243428297719E-1,19[&rate=5.167609632604062E-4]:7.626989941556E-1)[&rate=5.167609632604062E-4]:7.517142495936E-2)[&rate=5.167609632604062E-4]:5.269982647275E-3,115[&rate=5.167609632604062E-4]:7.225924565567E-1)[&rate=5.167609632604062E-4]:2.711006666994E-1,((116[&rate=5.167609632604062E-4]:5.751311940609E-1,((106[&rate=5.167609632604062E-4]:3.991300387672E-4,111[&rate=5.167609632604062E-4]:1.683748620314E-2)[&rate=5.167609632604062E-4]:2.750550450128E-1,139[&rate=5.167609632604062E-4]:4.672349969693E-1)[&rate=5.167609632604062E-4]:3.599509916121E-1)[&rate=5.167609632604062E-4]:1.736025826446E-1,(148[&rate=5.167609632604062E-4]:2.23801973897E-1,143[&rate=5.167609632604062E-4]:2.210622478697E-1)[&rate=5.167609632604062E-4]:5.632879671922E-1)[&rate=5.167609632604062E-4]:2.449593465505E-1)[&rate=5.167609632604062E-4]:2.235975847472E-1)[&rate=5.167609632604062E-4]:1.628321708508E-1)[&rate=5.167609632604062E-4]:5.044528904943E-2)[&rate=5.167609632604062E-4]:1.300597147444E-1,(((88[&rate=5.167609632604062E-4]:1.180838748533E-1,89[&rate=5.167609632604062E-4]:1.317825049903E-1)[&rate=5.167609632604062E-4]:2.922956844992E-1,(((92[&rate=5.167609632604062E-4]:1.258963015103E-1,(91[&rate=5.167609632604062E-4]:3.183777364201E-2,90[&rate=5.167609632604062E-4]:3.183777364201E-2)[&rate=5.167609632604062E-4]:9.405852786824E-2)[&rate=5.167609632604062E-4]:9.479287284497E-2,87[&rate=5.167609632604062E-4]:2.069905442182E-1)[&rate=5.167609632604062E-4]:3.153201097514E-2,(((86[&rate=5.167609632604062E-4]:1.069953458019E-1,(93[&rate=5.167609632604062E-4]:8.828671807293E-2,84[&rate=5.167609632604062E-4]:7.458808793592E-2)[&rate=5.167609632604062E-4]:3.240725786594E-2)[&rate=5.167609632604062E-4]:3.720738820634E-2,83[&rate=5.167609632604062E-4]:1.442027340082E-1)[&rate=5.167609632604062E-4]:3.865619533576E-2,85[&rate=5.167609632604062E-4]:1.82858929344E-1)[&rate=5.167609632604062E-4]:5.566362584939E-2)[&rate=5.167609632604062E-4]:1.718570041591E-1)[&rate=5.167609632604062E-4]:8.47218291455E-1,((18[&rate=5.167609632604062E-4]:3.111313870502E-1,3[&rate=5.167609632604062E-4]:1.960628938996E-1)[&rate=5.167609632604062E-4]:4.819885978165E-1,((10[&rate=5.167609632604062E-4]:2.597716789072E-1,15[&rate=5.167609632604062E-4]:2.981278432907E-1)[&rate=5.167609632604062E-4]:4.532810499092E-1,6[&rate=5.167609632604062E-4]:6.966143726521E-1)[&rate=5.167609632604062E-4]:3.349191358453E-2)[&rate=5.167609632604062E-4]:3.982033169418E-2)[&rate=5.167609632604062E-4]:8.482355112925E-1)[&rate=5.167609632604062E-4]:3.249540296195E-1)[&rate=5.167609632604062E-4]:7.028068599546E-1)[&rate=5.167609632604062E-4]:6.135476246279E-3)[&rate=5.167609632604062E-4]:1.056659912673E-2)[&rate=5.167609632604062E-4]:3.11889104364E-1)[&rate=5.167609632604062E-4]:2.624967399254E-1)[&rate=5.167609632604062E-4]:7.413918314278E-2,((((((54[&rate=5.167609632604062E-4]:2.482672930856E-1,(55[&rate=5.167609632604062E-4]:1.983157040902E-1,56[&rate=5.167609632604062E-4]:1.983157040902E-1)[&rate=5.167609632604062E-4]:8.00062338041E-2)[&rate=5.167609632604062E-4]:3.41690478333E-2,(58[&rate=5.167609632604062E-4]:2.764542605829E-1,37[&rate=5.167609632604062E-4]:2.95579943643E-1)[&rate=5.167609632604062E-4]:6.335912951638E-2)[&rate=5.167609632604062E-4]:7.827861672981E-2,59[&rate=5.167609632604062E-4]:3.98966323769E-1)[&rate=5.167609632604062E-4]:1.554230020199E-1,57[&rate=5.167609632604062E-4]:5.57121566226E-1)[&rate=5.167609632604062E-4]:2.174033321835E-1,68[&rate=5.167609632604062E-4]:7.226123301034E-1)[&rate=5.167609632604062E-4]:2.350563527752E-1,(((52[&rate=5.167609632604062E-4]:4.912874700681E-1,(103[&rate=5.167609632604062E-4]:8.849572849043E-1,((12[&rate=5.167609632604062E-4]:1.613420778783E-1,5[&rate=5.167609632604062E-4]:1.229859134949E-1)[&rate=5.167609632604062E-4]:5.470125920757E-1,29[&rate=5.167609632604062E-4]:8.152039850225E-1)[&rate=5.167609632604062E-4]:3.026300122105E-1)[&rate=5.167609632604062E-4]:1.270623919725E0)[&rate=5.167609632604062E-4]:3.806264000129E-1,(53[&rate=5.167609632604062E-4]:7.892159959648E-1,(((133[&rate=5.167609632604062E-4]:4.70574692177E-1,137[&rate=5.167609632604062E-4]:5.11670582588E-1)[&rate=5.167609632604062E-4]:4.790190957675E-1,134[&rate=5.167609632604062E-4]:9.194568016433E-1)[&rate=5.167609632604062E-4]:6.210115829954E-1,((((76[&rate=5.167609632604062E-4]:3.599486724703E-1,70[&rate=5.167609632604062E-4]:3.215925080869E-1)[&rate=5.167609632604062E-4]:2.098813716257E-2,74[&rate=5.167609632604062E-4]:3.809368096329E-1)[&rate=5.167609632604062E-4]:6.796012922492E-2,75[&rate=5.167609632604062E-4]:4.488969388578E-1)[&rate=5.167609632604062E-4]:7.746100868618E-1,((80[&rate=5.167609632604062E-4]:5.125810157523E-2,81[&rate=5.167609632604062E-4]:5.125810157523E-2)[&rate=5.167609632604062E-4]:7.76596461065E-1,((77[&rate=5.167609632604062E-4]:7.818976321882E-1,73[&rate=5.167609632604062E-4]:7.873770842429E-1)[&rate=5.167609632604062E-4]:7.60525043512E-2,(82[&rate=5.167609632604062E-4]:4.247501593388E-1,((71[&rate=5.167609632604062E-4]:1.155489740889E-1,79[&rate=5.167609632604062E-4]:1.429462343629E-1)[&rate=5.167609632604062E-4]:1.410930889837E-1,(78[&rate=5.167609632604062E-4]:8.167096114298E-2,72[&rate=5.167609632604062E-4]:5.975315292367E-2)[&rate=5.167609632604062E-4]:2.023683622037E-1)[&rate=5.167609632604062E-4]:1.324916579101E-1)[&rate=5.167609632604062E-4]:4.058027169266E-1)[&rate=5.167609632604062E-4]:1.374004253929E-2)[&rate=5.167609632604062E-4]:3.463373945863E-1)[&rate=5.167609632604062E-4]:3.114819068641E-1)[&rate=5.167609632604062E-4]:6.90121993141E-4)[&rate=5.167609632604062E-4]:7.450115280475E-2)[&rate=5.167609632604062E-4]:3.509310611058E-1,125[&rate=5.167609632604062E-4]:1.004265696214E0)[&rate=5.167609632604062E-4]:1.200696533312E-1)[&rate=5.167609632604062E-4]:2.025719395099E-1)[&rate=5.167609632604062E-4]:3.388097258809E-2)[&rate=5.167609632604062E-4]:2.506587520019E-1)[&rate=5.167609632604062E-4]:3.294497195068E-4,33[&rate=5.167609632604062E-4]:1.793710413132E-2)[&rate=5.167609632604062E-4]:1.088203823817E-2);
tree STATE_78390000 [&joint=-20978.34494135204,lnP=-20978.34494135204] = [&R] ((34[&rate=6.382826762137605E-4]:1.674875483998E-1,((((66[&rate=6.382826762137605E-4]:3.119920972725E-1,((((135[&rate=6.382826762137605E-4]:4.523010193326E-1,(138[&rate=6.382826762137605E-4]:2.813887167406E-1,136[&rate=6.382826762137605E-4]:1.498818674254E-1)[&rate=6.382826762137605E-4]:3.709123025921E-1)[&rate=6.382826762137605E-4]:1.829522466185E-1,120[&rate=6.382826762137605E-4]:8.873080604717E-1)[&rate=6.382826762137605E-4]:9.085987025896E-3,119[&rate=6.382826762137605E-4]:9.922844584565E-1)[&rate=6.382826762137605E-4]:8.99996099436E-1,126[&rate=6.382826762137605E-4]:1.106578035249E0)[&rate=6.382826762137605E-4]:4.525882517088E-1)[&rate=6.382826762137605E-4]:1.292341498741E-1,(67[&rate=6.382826762137605E-4]:2.785033433375E-1,((124[&rate=6.382826762137605E-4]:1.572085006626E-1,123[&rate=6.382826762137605E-4]:1.599407410998E-1)[&rate=6.382826762137605E-4]:4.503046706566E-2,122[&rate=6.382826762137605E-4]:2.049712081654E-1)[&rate=6.382826762137605E-4]:5.748046855128E-1)[&rate=6.382826762137605E-4]:1.627229038091E-1)[&rate=6.382826762137605E-4]:4.223779043773E-1,(((53[&rate=6.382826762137605E-4]:7.439310350558E-1,(((103[&rate=6.382826762137605E-4]:4.986937163029E-1,((12[&rate=6.382826762137605E-4]:1.87880025276E-1,5[&rate=6.382826762137605E-4]:1.495238608926E-1)[&rate=6.382826762137605E-4]:1.860300025989E-1,29[&rate=6.382826762137605E-4]:4.807593429435E-1)[&rate=6.382826762137605E-4]:2.508110856883E-1)[&rate=6.382826762137605E-4]:1.670329408449E0,52[&rate=6.382826762137605E-4]:5.047293901915E-1)[&rate=6.382826762137605E-4]:2.363856915875E-1,((137[&rate=6.382826762137605E-4]:4.813752889124E-1,(133[&rate=6.382826762137605E-4]:3.583096809005E-1,134[&rate=6.382826762137605E-4]:3.281726945993E-1)[&rate=6.382826762137605E-4]:8.196971760092E-2)[&rate=6.382826762137605E-4]:1.040969298107E0,((75[&rate=6.382826762137605E-4]:6.644408848071E-1,(70[&rate=6.382826762137605E-4]:4.876149218596E-1,(74[&rate=6.382826762137605E-4]:4.037714006588E-1,76[&rate=6.382826762137605E-4]:4.037714006588E-1)[&rate=6.382826762137605E-4]:1.221996855843E-1)[&rate=6.382826762137605E-4]:1.38469798564E-1)[&rate=6.382826762137605E-4]:4.452452011121E-2,((77[&rate=6.382826762137605E-4]:4.035297910314E-1,(((71[&rate=6.382826762137605E-4]:1.916523521693E-1,(82[&rate=6.382826762137605E-4]:1.436044036267E-1,79[&rate=6.382826762137605E-4]:1.353852255446E-1)[&rate=6.382826762137605E-4]:8.366438689864E-2)[&rate=6.382826762137605E-4]:4.483084009599E-2,(72[&rate=6.382826762137605E-4]:8.890115652814E-3,78[&rate=6.382826762137605E-4]:3.080792387213E-2)[&rate=6.382826762137605E-4]:2.330725286671E-1)[&rate=6.382826762137605E-4]:9.136104695445E-2,73[&rate=6.382826762137605E-4]:3.963373899045E-1)[&rate=6.382826762137605E-4]:1.267185318156E-2)[&rate=6.382826762137605E-4]:9.353821530148E-2,(80[&rate=6.382826762137605E-4]:1.675871609172E-1,81[&rate=6.382826762137605E-4]:1.675871609172E-1)[&rate=6.382826762137605E-4]:2.856452289773E-1)[&rate=6.382826762137605E-4]:2.064179465307E-1)[&rate=6.382826762137605E-4]:7.366668533341E-1)[&rate=6.382826762137605E-4]:3.374916082723E-2)[&rate=6.382826762137605E-4]:1.101267458821E-2)[&rate=6.382826762137605E-4]:1.008708985318E-1,125[&rate=6.382826762137605E-4]:6.344194199264E-1)[&rate=6.382826762137605E-4]:7.136535938014E-1,((((((54[&rate=6.382826762137605E-4]:9.550599891131E-2,37[&rate=6.382826762137605E-4]:1.720087311517E-1)[&rate=6.382826762137605E-4]:5.712515633464E-2,59[&rate=6.382826762137605E-4]:1.908825213662E-1)[&rate=6.382826762137605E-4]:4.233052959577E-2,58[&rate=6.382826762137605E-4]:2.523387340221E-1)[&rate=6.382826762137605E-4]:1.767382981326E-1,(55[&rate=6.382826762137605E-4]:2.780823735113E-1,56[&rate=6.382826762137605E-4]:2.780823735113E-1)[&rate=6.382826762137605E-4]:1.236722542717E-1)[&rate=6.382826762137605E-4]:7.177047210996E-2,57[&rate=6.382826762137605E-4]:4.844540616416E-1)[&rate=6.382826762137605E-4]:3.606868823021E-1,68[&rate=6.382826762137605E-4]:7.932283756377E-1)[&rate=6.382826762137605E-4]:3.881779714234E-1)[&rate=6.382826762137605E-4]:2.299184422351E-1)[&rate=6.382826762137605E-4]:1.549824474297E-1,((((((((60[&rate=6.382826762137605E-4]:1.143675139479E-1,62[&rate=6.382826762137605E-4]:3.061483358657E-1)[&rate=6.382826762137605E-4]:5.775616513915E-2,64[&rate=6.382826762137605E-4]:3.228086105938E-1)[&rate=6.382826762137605E-4]:1.205703417439E-1,65[&rate=6.382826762137605E-4]:2.92694020831E-1)[&rate=6.382826762137605E-4]:2.881697997579E-1,(61[&rate=6.382826762137605E-4]:6.681041360143E-2,63[&rate=6.382826762137605E-4]:2.571452319039E-2)[&rate=6.382826762137605E-4]:7.058342289052E-1)[&rate=6.382826762137605E-4]:8.456842091365E-1,((118[&rate=6.382826762137605E-4]:8.586193181992E-1,(69[&rate=6.382826762137605E-4]:7.112618479055E-1,((132[&rate=6.382826762137605E-4]:2.782175429237E-1,129[&rate=6.382826762137605E-4]:2.754778168963E-1)[&rate=6.382826762137605E-4]:1.047576630525E-1,(130[&rate=6.382826762137605E-4]:1.324034421946E-1,131[&rate=6.382826762137605E-4]:1.351431682219E-1)[&rate=6.382826762137605E-4]:2.478320377543E-1)[&rate=6.382826762137605E-4]:1.830811624771E-1)[&rate=6.382826762137605E-4]:1.583163744033E-1)[&rate=6.382826762137605E-4]:6.581152595313E-1,((45[&rate=6.382826762137605E-4]:5.148995391584E-1,((((51[&rate=6.382826762137605E-4]:1.919380165062E-1,44[&rate=6.382826762137605E-4]:2.137959400034E-1)[&rate=6.382826762137605E-4]:1.455327687211E-1,47[&rate=6.382826762137605E-4]:3.647931895987E-1)[&rate=6.382826762137605E-4]:4.289997180323E-2,(50[&rate=6.382826762137605E-4]:2.58881294847E-1,49[&rate=6.382826762137605E-4]:2.58881294847E-1)[&rate=6.382826762137605E-4]:1.160249813092E-1)[&rate=6.382826762137605E-4]:3.599960928318E-2,((43[&rate=6.382826762137605E-4]:2.91331094212E-1,((41[&rate=6.382826762137605E-4]:2.100575355269E-1,48[&rate=6.382826762137605E-4]:2.537733825214E-1)[&rate=6.382826762137605E-4]:3.787781586161E-3,42[&rate=6.382826762137605E-4]:2.193097979873E-1)[&rate=6.382826762137605E-4]:2.284096835599E-2)[&rate=6.382826762137605E-4]:3.852666018886E-2,46[&rate=6.382826762137605E-4]:3.298577544009E-1)[&rate=6.382826762137605E-4]:1.138350162843E-1)[&rate=6.382826762137605E-4]:7.940348978466E-2)[&rate=6.382826762137605E-4]:7.680241681428E-2,128[&rate=6.382826762137605E-4]:1.365098168264E0)[&rate=6.382826762137605E-4]:1.191038206918E-2)[&rate=6.382826762137605E-4]:1.015942739126E-1)[&rate=6.382826762137605E-4]:6.010599314054E-2,36[&rate=6.382826762137605E-4]:5.651703656446E-2)[&rate=6.382826762137605E-4]:5.610722785492E-3,(35[&rate=6.382826762137605E-4]:8.493450045367E-3,(121[&rate=6.382826762137605E-4]:1.854206132876E0,127[&rate=6.382826762137605E-4]:2.295302023287E0)[&rate=6.382826762137605E-4]:2.803147144297E-1)[&rate=6.382826762137605E-4]:7.058966838832E-3)[&rate=6.382826762137605E-4]:7.675018276585E-1,(38[&rate=6.382826762137605E-4]:7.549265907696E-1,((((16[&rate=6.382826762137605E-4]:2.580372024618E0,39[&rate=6.382826762137605E-4]:4.948790985011E-1)[&rate=6.382826762137605E-4]:2.031161137498E-2,(40[&rate=6.382826762137605E-4]:4.625160535093E-1,((101[&rate=6.382826762137605E-4]:1.098807133483E0,((3[&rate=6.382826762137605E-4]:9.418859464321E-1,(((88[&rate=6.382826762137605E-4]:2.03158208713E-1,89[&rate=6.382826762137605E-4]:2.1685683885E-1)[&rate=6.382826762137605E-4]:1.032111742488E-1,(((83[&rate=6.382826762137605E-4]:1.731238340908E-1,(93[&rate=6.382826762137605E-4]:1.061450458026E-1,(85[&rate=6.382826762137605E-4]:6.020507792954E-2,84[&rate=6.382826762137605E-4]:6.020507792954E-2)[&rate=6.382826762137605E-4]:3.224133773604E-2)[&rate=6.382826762137605E-4]:8.067741842527E-2)[&rate=6.382826762137605E-4]:1.569286863955E-2,86[&rate=6.382826762137605E-4]:1.888167027304E-1)[&rate=6.382826762137605E-4]:2.477182950677E-2,((92[&rate=6.382826762137605E-4]:1.886837776764E-1,(91[&rate=6.382826762137605E-4]:1.053958670152E-1,90[&rate=6.382826762137605E-4]:1.053958670152E-1)[&rate=6.382826762137605E-4]:8.328791066117E-2)[&rate=6.382826762137605E-4]:3.088798139985E-2,87[&rate=6.382826762137605E-4]:2.058731289392E-1)[&rate=6.382826762137605E-4]:7.715403297957E-3)[&rate=6.382826762137605E-4]:9.278085072462E-2)[&rate=6.382826762137605E-4]:8.881438245463E-1,(18[&rate=6.382826762137605E-4]:6.200112624381E-1,((10[&rate=6.382826762137605E-4]:2.776205704224E-1,15[&rate=6.382826762137605E-4]:3.159767348058E-1)[&rate=6.382826762137605E-4]:2.019691356032E-1,6[&rate=6.382826762137605E-4]:4.631513498612E-1)[&rate=6.382826762137605E-4]:9.384621394685E-2)[&rate=6.382826762137605E-4]:1.498444108234E-1)[&rate=6.382826762137605E-4]:2.870987663211E-1)[&rate=6.382826762137605E-4]:6.392369935275E-1,((((((9[&rate=6.382826762137605E-4]:7.333875218992E-1,((4[&rate=6.382826762137605E-4]:1.977969761409E-2,30[&rate=6.382826762137605E-4]:1.923824373401E-1)[&rate=6.382826762137605E-4]:3.983933613397E-1,112[&rate=6.382826762137605E-4]:4.757073055289E-1)[&rate=6.382826762137605E-4]:2.658993944524E-1)[&rate=6.382826762137605E-4]:1.300526893316E-1,(17[&rate=6.382826762137605E-4]:1.382588997226E-1,14[&rate=6.382826762137605E-4]:9.99027353389E-2)[&rate=6.382826762137605E-4]:7.71756653974E-1)[&rate=6.382826762137605E-4]:1.93787883233E-2,(110[&rate=6.382826762137605E-4]:8.188226222974E-1,(105[&rate=6.382826762137605E-4]:6.04460798621E-1,(113[&rate=6.382826762137605E-4]:5.075184189315E-1,117[&rate=6.382826762137605E-4]:5.102581449591E-1)[&rate=6.382826762137605E-4]:1.243396399633E-1)[&rate=6.382826762137605E-4]:1.924440154573E-1)[&rate=6.382826762137605E-4]:6.673610328405E-2)[&rate=6.382826762137605E-4]:3.603497394314E-1,(((116[&rate=6.382826762137605E-4]:7.253477637435E-1,(148[&rate=6.382826762137605E-4]:4.419737747736E-1,143[&rate=6.382826762137605E-4]:4.392340487463E-1)[&rate=6.382826762137605E-4]:3.217301533536E-1)[&rate=6.382826762137605E-4]:1.101303220507E-2,((106[&rate=6.382826762137605E-4]:2.030471698837E-2,111[&rate=6.382826762137605E-4]:3.674307315274E-2)[&rate=6.382826762137605E-4]:2.290069520303E-1,139[&rate=6.382826762137605E-4]:4.410924909364E-1)[&rate=6.382826762137605E-4]:5.473230995327E-1)[&rate=6.382826762137605E-4]:3.426237547298E-1,(((108[&rate=6.382826762137605E-4]:4.134272093812E-1,(107[&rate=6.382826762137605E-4]:3.882210113622E-1,(104[&rate=6.382826762137605E-4]:6.039701463162E-2,114[&rate=6.382826762137605E-4]:1.230420288487E-4)[&rate=6.382826762137605E-4]:3.278239967306E-1)[&rate=6.382826762137605E-4]:2.794592404635E-2)[&rate=6.382826762137605E-4]:2.612018803643E-1,109[&rate=6.382826762137605E-4]:6.965468979645E-1)[&rate=6.382826762137605E-4]:1.946256804811E-1,(115[&rate=6.382826762137605E-4]:7.174668158582E-1,(13[&rate=6.382826762137605E-4]:5.25764207904E-1,19[&rate=6.382826762137605E-4]:5.641203722877E-1)[&rate=6.382826762137605E-4]:2.738943887761E-1)[&rate=6.382826762137605E-4]:9.425370779292E-2)[&rate=6.382826762137605E-4]:2.672640270272E-1)[&rate=6.382826762137605E-4]:9.021158556727E-2)[&rate=6.382826762137605E-4]:8.971234482157E-2,((144[&rate=6.382826762137605E-4]:2.755201961717E-1,(145[&rate=6.382826762137605E-4]:2.219804756972E-1,141[&rate=6.382826762137605E-4]:2.192407496696E-1)[&rate=6.382826762137605E-4]:5.901917252939E-2)[&rate=6.382826762137605E-4]:6.038807755221E-2,142[&rate=6.382826762137605E-4]:3.413877257788E-1)[&rate=6.382826762137605E-4]:1.172315275837E0)[&rate=6.382826762137605E-4]:1.298957718605E-1,(((((20[&rate=6.382826762137605E-4]:4.245159823287E-1,25[&rate=6.382826762137605E-4]:4.436940645204E-1)[&rate=6.382826762137605E-4]:2.178044411725E-1,23[&rate=6.382826762137605E-4]:6.505396015833E-1)[&rate=6.382826762137605E-4]:1.61653900591E-1,(11[&rate=6.382826762137605E-4]:5.449616884709E-1,140[&rate=6.382826762137605E-4]:5.257836062792E-1)[&rate=6.382826762137605E-4]:1.823003068542E-1)[&rate=6.382826762137605E-4]:3.799655746868E-1,102[&rate=6.382826762137605E-4]:4.14741453544E-2)[&rate=6.382826762137605E-4]:2.150677561568E-1,(24[&rate=6.382826762137605E-4]:1.046170501125E0,(1[&rate=6.382826762137605E-4]:1.656439717132E-1,(21[&rate=6.382826762137605E-4]:4.529634159077E-1,28[&rate=6.382826762137605E-4]:4.776209501541E-1)[&rate=6.382826762137605E-4]:4.74324391422E-1)[&rate=6.382826762137605E-4]:9.970461160342E-2)[&rate=6.382826762137605E-4]:3.720152360028E-1)[&rate=6.382826762137605E-4]:1.404815294988E-1)[&rate=6.382826762137605E-4]:1.868392349769E-1)[&rate=6.382826762137605E-4]:5.204239195512E-1)[&rate=6.382826762137605E-4]:3.176478678642E-1,((((7[&rate=6.382826762137605E-4]:2.274049798894E-1,8[&rate=6.382826762137605E-4]:2.274049798894E-1)[&rate=6.382826762137605E-4]:2.65338716748E-1,26[&rate=6.382826762137605E-4]:5.995930117059E-1)[&rate=6.382826762137605E-4]:9.239060117362E-2,((22[&rate=6.382826762137605E-4]:2.002735521654E-1,27[&rate=6.382826762137605E-4]:2.167119083297E-1)[&rate=6.382826762137605E-4]:3.079441555504E-1,31[&rate=6.382826762137605E-4]:5.630122282638E-1)[&rate=6.382826762137605E-4]:1.728070010542E-1)[&rate=6.382826762137605E-4]:1.089033377024E-1,2[&rate=6.382826762137605E-4]:6.173253067463E-1)[&rate=6.382826762137605E-4]:1.782691338437E0)[&rate=6.382826762137605E-4]:1.922521115577E-2)[&rate=6.382826762137605E-4]:5.267465636672E-2)[&rate=6.382826762137605E-4]:1.138068637745E-2,(147[&rate=6.382826762137605E-4]:5.375712625063E-1,146[&rate=6.382826762137605E-4]:6.004127925609E-1)[&rate=6.382826762137605E-4]:4.637718292752E-2)[&rate=6.382826762137605E-4]:1.596463890402E-1,(((((94[&rate=6.382826762137605E-4]:1.012865345412E-1,100[&rate=6.382826762137605E-4]:1.012865345412E-1)[&rate=6.382826762137605E-4]:1.704346461821E-1,95[&rate=6.382826762137605E-4]:3.564206342754E-1)[&rate=6.382826762137605E-4]:2.308295769585E-1,97[&rate=6.382826762137605E-4]:3.768676975727E-1)[&rate=6.382826762137605E-4]:5.325909189651E-2,98[&rate=6.382826762137605E-4]:6.295803413817E-1)[&rate=6.382826762137605E-4]:3.488902149156E-2,(99[&rate=6.382826762137605E-4]:6.464240446002E-1,96[&rate=6.382826762137605E-4]:6.109049189174E-1)[&rate=6.382826762137605E-4]:3.990324177022E-2)[&rate=6.382826762137605E-4]:1.501637229667E-1)[&rate=6.382826762137605E-4]:1.37014816405E-1)[&rate=6.382826762137605E-4]:6.304931002886E-1)[&rate=6.382826762137605E-4]:2.35532354411E-1)[&rate=6.382826762137605E-4]:1.191464807625E-2)[&rate=6.382826762137605E-4]:1.321399473696E-2,(33[&rate=6.382826762137605E-4]:1.522453688235E-1,32[&rate=6.382826762137605E-4]:1.467659167688E-1)[&rate=6.382826762137605E-4]:1.201781814886E-2);
tree STATE_78480000 [&joint=-20980.553070153706,lnP=-20980.553070153706] = [&R] (((((59[&rate=5.844114369255408E-4]:4.551700260644E-1,(((57[&rate=5.844114369255408E-4]:1.951675366901E-1,54[&rate=5.844114369255408E-4]:1.541839301328E-1)[&rate=5.844114369255408E-4]:3.294045290416E-2,37[&rate=5.844114369255408E-4]:2.636271152774E-1)[&rate=5.844114369255408E-4]:1.037166438998E-1,((56[&rate=5.844114369255408E-4]:1.932333129304E-1,55[&rate=5.844114369255408E-4]:1.932333129304E-1)[&rate=5.844114369255408E-4]:7.128992393487E-2,58[&rate=5.844114369255408E-4]:2.91845641237E-1)[&rate=5.844114369255408E-4]:5.63724348801E-2)[&rate=5.844114369255408E-4]:1.260776330075E-1)[&rate=5.844114369255408E-4]:2.606916861614E-1,68[&rate=5.844114369255408E-4]:6.666813843569E-1)[&rate=5.844114369255408E-4]:5.031281198529E-1,(((((((74[&rate=5.844114369255408E-4]:3.198527803511E-1,76[&rate=5.844114369255408E-4]:3.198527803511E-1)[&rate=5.844114369255408E-4]:1.474034855985E-2,70[&rate=5.844114369255408E-4]:2.962369645275E-1)[&rate=5.844114369255408E-4]:1.867028860957E-1,75[&rate=5.844114369255408E-4]:5.212960150066E-1)[&rate=5.844114369255408E-4]:1.890688997709E-1,(((77[&rate=5.844114369255408E-4]:5.080811882892E-1,(71[&rate=5.844114369255408E-4]:1.073874114462E-1,73[&rate=5.844114369255408E-4]:1.75880562131E-1)[&rate=5.844114369255408E-4]:3.376800782129E-1)[&rate=5.844114369255408E-4]:7.901847480608E-2,((82[&rate=5.844114369255408E-4]:1.725899611619E-1,(72[&rate=5.844114369255408E-4]:7.941862370577E-2,78[&rate=5.844114369255408E-4]:1.013364319251E-1)[&rate=5.844114369255408E-4]:6.303435115476E-2)[&rate=5.844114369255408E-4]:1.294314004497E-1,79[&rate=5.844114369255408E-4]:2.938021835295E-1)[&rate=5.844114369255408E-4]:2.576810412096E-1)[&rate=5.844114369255408E-4]:5.332121720763E-3,(80[&rate=5.844114369255408E-4]:1.030047276034E-1,81[&rate=5.844114369255408E-4]:1.030047276034E-1)[&rate=5.844114369255408E-4]:4.455914407743E-1)[&rate=5.844114369255408E-4]:1.124536779068E-1)[&rate=5.844114369255408E-4]:8.336776198066E-1,(52[&rate=5.844114369255408E-4]:6.069792969203E-1,(103[&rate=5.844114369255408E-4]:6.230972650916E-1,((12[&rate=5.844114369255408E-4]:1.348688175064E-1,5[&rate=5.844114369255408E-4]:9.651265312294E-2)[&rate=5.844114369255408E-4]:5.387381968877E-1,29[&rate=5.844114369255408E-4]:7.804563294627E-1)[&rate=5.844114369255408E-4]:7.551764795776E-2)[&rate=5.844114369255408E-4]:1.64817576639E0)[&rate=5.844114369255408E-4]:1.987969003632E-1)[&rate=5.844114369255408E-4]:4.769631179039E-2,(53[&rate=5.844114369255408E-4]:7.694916593455E-1,((134[&rate=5.844114369255408E-4]:2.719745681708E-1,137[&rate=5.844114369255408E-4]:3.43207444883E-1)[&rate=5.844114369255408E-4]:7.073902236814E-2,133[&rate=5.844114369255408E-4]:3.728505768401E-1)[&rate=5.844114369255408E-4]:1.178720579474E0)[&rate=5.844114369255408E-4]:7.578412841696E-2)[&rate=5.844114369255408E-4]:3.048090083534E-1,125[&rate=5.844114369255408E-4]:9.397022824547E-1)[&rate=5.844114369255408E-4]:3.967738884219E-1)[&rate=5.844114369255408E-4]:1.774242036213E-1,(66[&rate=5.844114369255408E-4]:2.09761863082E-1,(((135[&rate=5.844114369255408E-4]:2.625129119539E-1,(138[&rate=5.844114369255408E-4]:2.234704788868E-1,136[&rate=5.844114369255408E-4]:9.196362957158E-2)[&rate=5.844114369255408E-4]:2.390424330672E-1)[&rate=5.844114369255408E-4]:1.467389730823E0,((126[&rate=5.844114369255408E-4]:8.694773548617E-1,120[&rate=5.844114369255408E-4]:1.559289466547E0)[&rate=5.844114369255408E-4]:1.216236478236E-2,119[&rate=5.844114369255408E-4]:1.667342242288E0)[&rate=5.844114369255408E-4]:4.105056059688E-1)[&rate=5.844114369255408E-4]:1.478188645259E-1,(67[&rate=5.844114369255408E-4]:1.357733516217E-1,(124[&rate=5.844114369255408E-4]:1.832155470113E-1,(123[&rate=5.844114369255408E-4]:1.600829647603E-1,122[&rate=5.844114369255408E-4]:1.600829647603E-1)[&rate=5.844114369255408E-4]:2.586482268818E-2)[&rate=5.844114369255408E-4]:4.510981145139E-1)[&rate=5.844114369255408E-4]:5.7016648832E-2)[&rate=5.844114369255408E-4]:1.697186262829E-2)[&rate=5.844114369255408E-4]:5.897512069769E-1)[&rate=5.844114369255408E-4]:1.545562695708E-1,(33[&rate=5.844114369255408E-4]:6.831140469811E-2,((((((35[&rate=5.844114369255408E-4]:9.542362746005E-4,36[&rate=5.844114369255408E-4]:4.752957874036E-2)[&rate=5.844114369255408E-4]:1.572686329254E-1,(((((118[&rate=5.844114369255408E-4]:2.970648229938E-1,69[&rate=5.844114369255408E-4]:3.080237271034E-1)[&rate=5.844114369255408E-4]:3.5678579994E-1,((131[&rate=5.844114369255408E-4]:3.095830596631E-2,130[&rate=5.844114369255408E-4]:2.821857993896E-2)[&rate=5.844114369255408E-4]:1.512803748586E-1,(132[&rate=5.844114369255408E-4]:7.24744187707E-2,129[&rate=5.844114369255408E-4]:6.973469274335E-2)[&rate=5.844114369255408E-4]:1.097642620542E-1)[&rate=5.844114369255408E-4]:3.373653667663E-1)[&rate=5.844114369255408E-4]:9.499586175072E-1,(45[&rate=5.844114369255408E-4]:6.054174862949E-1,((41[&rate=5.844114369255408E-4]:3.972187714068E-1,(46[&rate=5.844114369255408E-4]:4.335212787688E-1,(43[&rate=5.844114369255408E-4]:3.675960817977E-1,(42[&rate=5.844114369255408E-4]:2.640270228561E-1,48[&rate=5.844114369255408E-4]:3.022783889764E-1)[&rate=5.844114369255408E-4]:5.438873107289E-2)[&rate=5.844114369255408E-4]:6.592519697107E-2)[&rate=5.844114369255408E-4]:1.834230138093E-2)[&rate=5.844114369255408E-4]:1.449626519656E-1,(((51[&rate=5.844114369255408E-4]:4.097479747681E-1,47[&rate=5.844114369255408E-4]:4.370703791396E-1)[&rate=5.844114369255408E-4]:5.044157902144E-2,44[&rate=5.844114369255408E-4]:4.820474772867E-1)[&rate=5.844114369255408E-4]:3.534470140677E-2,(50[&rate=5.844114369255408E-4]:3.417752650923E-1,49[&rate=5.844114369255408E-4]:3.417752650923E-1)[&rate=5.844114369255408E-4]:1.482945092297E-1)[&rate=5.844114369255408E-4]:7.39695725476E-2)[&rate=5.844114369255408E-4]:1.678797549094E-2)[&rate=5.844114369255408E-4]:8.52695144574E-2)[&rate=5.844114369255408E-4]:8.480770553247E-2,(128[&rate=5.844114369255408E-4]:1.2651434796E0,((65[&rate=5.844114369255408E-4]:2.88529828858E-1,((60[&rate=5.844114369255408E-4]:9.771124728856E-2,64[&rate=5.844114369255408E-4]:2.483961787953E-1)[&rate=5.844114369255408E-4]:1.483058575734E-1,62[&rate=5.844114369255408E-4]:4.377979267797E-1)[&rate=5.844114369255408E-4]:4.251272399601E-2)[&rate=5.844114369255408E-4]:1.470604365552E-1,(61[&rate=5.844114369255408E-4]:3.277360673099E-1,63[&rate=5.844114369255408E-4]:2.866401768989E-1)[&rate=5.844114369255408E-4]:2.996350200211E-1)[&rate=5.844114369255408E-4]:7.774984196664E-1)[&rate=5.844114369255408E-4]:2.837474389761E-1)[&rate=5.844114369255408E-4]:8.591123615833E-2,121[&rate=5.844114369255408E-4]:2.232062428707E0)[&rate=5.844114369255408E-4]:5.218783775323E-2)[&rate=5.844114369255408E-4]:4.910847518807E-2,127[&rate=5.844114369255408E-4]:2.774454632059E0)[&rate=5.844114369255408E-4]:3.2063227551E-1,(38[&rate=5.844114369255408E-4]:8.650811606598E-1,((146[&rate=5.844114369255408E-4]:5.907785657521E-1,(((101[&rate=5.844114369255408E-4]:5.02040646416E-1,((((88[&rate=5.844114369255408E-4]:7.21549141382E-2,89[&rate=5.844114369255408E-4]:8.585354427521E-2)[&rate=5.844114369255408E-4]:2.238955948211E-1,(((93[&rate=5.844114369255408E-4]:1.738337813757E-1,((86[&rate=5.844114369255408E-4]:9.106355564187E-2,83[&rate=5.844114369255408E-4]:9.106355564187E-2)[&rate=5.844114369255408E-4]:2.276724740445E-2,(84[&rate=5.844114369255408E-4]:1.704333606329E-2,85[&rate=5.844114369255408E-4]:1.704333606329E-2)[&rate=5.844114369255408E-4]:9.678746698303E-2)[&rate=5.844114369255408E-4]:4.630434819234E-2)[&rate=5.844114369255408E-4]:1.815882974374E-2,(92[&rate=5.844114369255408E-4]:1.021415303489E-1,(91[&rate=5.844114369255408E-4]:9.629492160959E-2,90[&rate=5.844114369255408E-4]:9.629492160959E-2)[&rate=5.844114369255408E-4]:5.84660873928E-3)[&rate=5.844114369255408E-4]:8.985108077056E-2)[&rate=5.844114369255408E-4]:1.129097571869E-2,87[&rate=5.844114369255408E-4]:1.895849567011E-1)[&rate=5.844114369255408E-4]:1.064655522582E-1)[&rate=5.844114369255408E-4]:9.292644770911E-1,((10[&rate=5.844114369255408E-4]:5.503401568806E-1,15[&rate=5.844114369255408E-4]:5.88696321264E-1)[&rate=5.844114369255408E-4]:1.088320557033E-1,(6[&rate=5.844114369255408E-4]:6.350666765225E-1,(3[&rate=5.844114369255408E-4]:4.964602758969E-1,18[&rate=5.844114369255408E-4]:6.115287690475E-1)[&rate=5.844114369255408E-4]:8.655160610512E-2)[&rate=5.844114369255408E-4]:7.667179896999E-3)[&rate=5.844114369255408E-4]:9.490989675428E-2)[&rate=5.844114369255408E-4]:5.512785850799E-1,(((((145[&rate=5.844114369255408E-4]:8.957684324846E-2,141[&rate=5.844114369255408E-4]:8.683711722088E-2)[&rate=5.844114369255408E-4]:7.730282534215E-2,144[&rate=5.844114369255408E-4]:1.614002165357E-1)[&rate=5.844114369255408E-4]:1.776739796002E-1,142[&rate=5.844114369255408E-4]:3.445536481908E-1)[&rate=5.844114369255408E-4]:8.511159778601E-1,((((112[&rate=5.844114369255408E-4]:6.335677109101E-1,((17[&rate=5.844114369255408E-4]:4.395656218335E-1,14[&rate=5.844114369255408E-4]:4.012094574498E-1)[&rate=5.844114369255408E-4]:1.42103119987E-1,(117[&rate=5.844114369255408E-4]:2.589103047839E-1,9[&rate=5.844114369255408E-4]:2.479514006742E-1)[&rate=5.844114369255408E-4]:2.871419986805E-1)[&rate=5.844114369255408E-4]:9.025513347326E-2)[&rate=5.844114369255408E-4]:2.363753795307E-2,(4[&rate=5.844114369255408E-4]:3.752154393932E-1,30[&rate=5.844114369255408E-4]:5.478181791192E-1)[&rate=5.844114369255408E-4]:2.244555628948E-1)[&rate=5.844114369255408E-4]:4.381634586249E-2,((110[&rate=5.844114369255408E-4]:5.081278819889E-1,105[&rate=5.844114369255408E-4]:4.862100737698E-1)[&rate=5.844114369255408E-4]:2.877729221521E-2,113[&rate=5.844114369255408E-4]:5.423846262589E-1)[&rate=5.844114369255408E-4]:1.586369684668E-1)[&rate=5.844114369255408E-4]:2.05207150951E-1,((115[&rate=5.844114369255408E-4]:6.15058835995E-1,((13[&rate=5.844114369255408E-4]:5.601635902534E-1,19[&rate=5.844114369255408E-4]:5.985197546371E-1)[&rate=5.844114369255408E-4]:1.17816060846E-1,((108[&rate=5.844114369255408E-4]:4.054092428565E-1,(104[&rate=5.844114369255408E-4]:1.095349233945E-1,114[&rate=5.844114369255408E-4]:4.926095079177E-2)[&rate=5.844114369255408E-4]:2.986140454893E-1)[&rate=5.844114369255408E-4]:1.141292593834E-2,(107[&rate=5.844114369255408E-4]:2.7441430013E-1,109[&rate=5.844114369255408E-4]:2.935923823218E-1)[&rate=5.844114369255408E-4]:1.451475946921E-1)[&rate=5.844114369255408E-4]:2.364999480582E-1)[&rate=5.844114369255408E-4]:1.927096571744E-2)[&rate=5.844114369255408E-4]:1.034417823533E-1,((106[&rate=5.844114369255408E-4]:2.022887632143E-1,(111[&rate=5.844114369255408E-4]:1.18921922342E-1,139[&rate=5.844114369255408E-4]:2.942643880953E-1)[&rate=5.844114369255408E-4]:9.980519703669E-2)[&rate=5.844114369255408E-4]:4.511561928864E-1,(116[&rate=5.844114369255408E-4]:4.125981481193E-1,(148[&rate=5.844114369255408E-4]:1.831496594305E-1,143[&rate=5.844114369255408E-4]:1.804099334031E-1)[&rate=5.844114369255408E-4]:2.678046530725E-1)[&rate=5.844114369255408E-4]:1.805728353786E-1)[&rate=5.844114369255408E-4]:1.253296348504E-1)[&rate=5.844114369255408E-4]:1.055363465065E-1)[&rate=5.844114369255408E-4]:1.168381406481E-1)[&rate=5.844114369255408E-4]:2.326020110803E-1,(102[&rate=5.844114369255408E-4]:3.239231127703E-2,(((23[&rate=5.844114369255408E-4]:6.544862389722E-1,(25[&rate=5.844114369255408E-4]:3.544351702601E-1,20[&rate=5.844114369255408E-4]:3.352570880684E-1)[&rate=5.844114369255408E-4]:3.110099728217E-1)[&rate=5.844114369255408E-4]:1.202211114009E-1,(11[&rate=5.844114369255408E-4]:5.8985776894E-1,140[&rate=5.844114369255408E-4]:5.706796867483E-1)[&rate=5.844114369255408E-4]:9.991807458383E-2)[&rate=5.844114369255408E-4]:2.730117266504E-1,(24[&rate=5.844114369255408E-4]:9.027012604133E-1,(1[&rate=5.844114369255408E-4]:5.568969268925E-2,(21[&rate=5.844114369255408E-4]:7.223038582733E-1,28[&rate=5.844114369255408E-4]:7.469613925198E-1)[&rate=5.844114369255408E-4]:9.502967003244E-2)[&rate=5.844114369255408E-4]:6.618964991586E-2)[&rate=5.844114369255408E-4]:1.559767207198E-1)[&rate=5.844114369255408E-4]:1.353581657602E-1)[&rate=5.844114369255408E-4]:1.493039833885E-1)[&rate=5.844114369255408E-4]:5.791097509506E-2)[&rate=5.844114369255408E-4]:2.679128287104E-1)[&rate=5.844114369255408E-4]:8.505195964537E-1,((16[&rate=5.844114369255408E-4]:2.410243752621E0,((2[&rate=5.844114369255408E-4]:1.101732678581E0,(((7[&rate=5.844114369255408E-4]:1.003122627798E-1,8[&rate=5.844114369255408E-4]:1.003122627798E-1)[&rate=5.844114369255408E-4]:4.837121774734E-1,26[&rate=5.844114369255408E-4]:6.908737553218E-1)[&rate=5.844114369255408E-4]:9.760189850164E-2,(31[&rate=5.844114369255408E-4]:5.483435059166E-1,(22[&rate=5.844114369255408E-4]:8.691837348614E-2,27[&rate=5.844114369255408E-4]:1.033567296505E-1)[&rate=5.844114369255408E-4]:4.066306118825E-1)[&rate=5.844114369255408E-4]:2.839677643451E-1)[&rate=5.844114369255408E-4]:4.96818668593E-1)[&rate=5.844114369255408E-4]:1.164946703667E0,97[&rate=5.844114369255408E-4]:2.389153280523E-1)[&rate=5.844114369255408E-4]:1.479724708578E-2)[&rate=5.844114369255408E-4]:3.456388975132E-2,(39[&rate=5.844114369255408E-4]:3.156154176918E-1,147[&rate=5.844114369255408E-4]:3.729924668721E-1)[&rate=5.844114369255408E-4]:4.36992985638E-2)[&rate=5.844114369255408E-4]:2.008136762037E-2)[&rate=5.844114369255408E-4]:3.569520948174E-2,40[&rate=5.844114369255408E-4]:4.150912933577E-1)[&rate=5.844114369255408E-4]:5.546869315952E-2)[&rate=5.844114369255408E-4]:1.207757400415E-1,(((99[&rate=5.844114369255408E-4]:4.289873232842E-1,96[&rate=5.844114369255408E-4]:3.934681976013E-1)[&rate=5.844114369255408E-4]:3.738540819858E-2,98[&rate=5.844114369255408E-4]:4.445148079855E-1)[&rate=5.844114369255408E-4]:1.7017517605E-1,((94[&rate=5.844114369255408E-4]:3.746564418416E-1,100[&rate=5.844114369255408E-4]:3.746564418416E-1)[&rate=5.844114369255408E-4]:1.98764116463E-2,95[&rate=5.844114369255408E-4]:4.792323070399E-1)[&rate=5.844114369255408E-4]:1.463866387443E-1)[&rate=5.844114369255408E-4]:1.050610430694E-1)[&rate=5.844114369255408E-4]:3.420514450302E-1)[&rate=5.844114369255408E-4]:2.652479057537E-1)[&rate=5.844114369255408E-4]:3.640241089478E-1,34[&rate=5.844114369255408E-4]:2.897403021581E-2)[&rate=5.844114369255408E-4]:8.775995476897E-3,32[&rate=5.844114369255408E-4]:1.583221747362E-2)[&rate=5.844114369255408E-4]:4.699973516978E-2)[&rate=5.844114369255408E-4]:6.305880137063E-3);
tree STATE_78570000 [&joint=-20989.129999337234,lnP=-20989.129999337234] = [&R] ((33[&rate=5.365873907720224E-4]:2.125700680883E-2,32[&rate=5.365873907720224E-4]:1.577755475411E-2)[&rate=5.365873907720224E-4]:8.499779051974E-2,((34[&rate=5.365873907720224E-4]:4.250526490463E-3,(((67[&rate=5.365873907720224E-4]:2.713259125563E-1,((123[&rate=5.365873907720224E-4]:1.035475306438E-1,124[&rate=5.365873907720224E-4]:1.008152902066E-1)[&rate=5.365873907720224E-4]:2.514680845181E-1,122[&rate=5.365873907720224E-4]:3.550156151618E-1)[&rate=5.365873907720224E-4]:4.175828477351E-1)[&rate=5.365873907720224E-4]:9.491004558138E-2,(66[&rate=5.365873907720224E-4]:8.648025878993E-2,((120[&rate=5.365873907720224E-4]:1.785211334172E0,((138[&rate=5.365873907720224E-4]:2.444474379457E-1,136[&rate=5.365873907720224E-4]:1.129405886305E-1)[&rate=5.365873907720224E-4]:3.900076934156E-1,135[&rate=5.365873907720224E-4]:4.344551313613E-1)[&rate=5.365873907720224E-4]:1.09870140829E0)[&rate=5.365873907720224E-4]:5.895583511248E-2,(119[&rate=5.365873907720224E-4]:1.917302865031E0,126[&rate=5.365873907720224E-4]:1.131600342387E0)[&rate=5.365873907720224E-4]:2.27547152122E-2)[&rate=5.365873907720224E-4]:1.792993908752E-1)[&rate=5.365873907720224E-4]:2.797556993477E-1)[&rate=5.365873907720224E-4]:3.672274984397E-1,(((121[&rate=5.365873907720224E-4]:2.130049386673E0,35[&rate=5.365873907720224E-4]:4.021989412885E-3)[&rate=5.365873907720224E-4]:1.331663091222E-1,((36[&rate=5.365873907720224E-4]:1.695032801717E-1,((45[&rate=5.365873907720224E-4]:6.850653573775E-1,((49[&rate=5.365873907720224E-4]:4.133619117659E-1,50[&rate=5.365873907720224E-4]:4.133619117659E-1)[&rate=5.365873907720224E-4]:2.138043346464E-1,(51[&rate=5.365873907720224E-4]:6.294457611436E-1,(44[&rate=5.365873907720224E-4]:6.239899198913E-1,(((43[&rate=5.365873907720224E-4]:5.365409795809E-1,(41[&rate=5.365873907720224E-4]:3.937603426169E-1,(48[&rate=5.365873907720224E-4]:3.292169226932E-1,42[&rate=5.365873907720224E-4]:2.90965556573E-1)[&rate=5.365873907720224E-4]:1.082592669182E-1)[&rate=5.365873907720224E-4]:8.813582822102E-2)[&rate=5.365873907720224E-4]:3.29097485476E-2,46[&rate=5.365873907720224E-4]:5.694507281285E-1)[&rate=5.365873907720224E-4]:4.710696724781E-2,47[&rate=5.365873907720224E-4]:6.165576953763E-1)[&rate=5.365873907720224E-4]:1.289670538916E-2)[&rate=5.365873907720224E-4]:2.731376474954E-2)[&rate=5.365873907720224E-4]:3.184966142962E-3)[&rate=5.365873907720224E-4]:3.33089470309E-2)[&rate=5.365873907720224E-4]:1.255969511731E-1,(((((60[&rate=5.365873907720224E-4]:1.767613917017E-1,62[&rate=5.365873907720224E-4]:3.685422136194E-1)[&rate=5.365873907720224E-4]:1.344836072946E-2,(64[&rate=5.365873907720224E-4]:3.088496730749E-1,65[&rate=5.365873907720224E-4]:1.581647415682E-1)[&rate=5.365873907720224E-4]:3.204501086299E-2)[&rate=5.365873907720224E-4]:4.26984055948E-1,(61[&rate=5.365873907720224E-4]:3.523970585979E-1,63[&rate=5.365873907720224E-4]:3.113011681869E-1)[&rate=5.365873907720224E-4]:4.56577571699E-1)[&rate=5.365873907720224E-4]:7.239093965144E-1,128[&rate=5.365873907720224E-4]:1.393157999414E0)[&rate=5.365873907720224E-4]:9.882130395929E-3,(((130[&rate=5.365873907720224E-4]:1.520461336514E-1,131[&rate=5.365873907720224E-4]:1.547858596787E-1)[&rate=5.365873907720224E-4]:1.249119676163E-1,(132[&rate=5.365873907720224E-4]:7.559802527422E-2,129[&rate=5.365873907720224E-4]:7.285829924686E-2)[&rate=5.365873907720224E-4]:2.040998020208E-1)[&rate=5.365873907720224E-4]:3.2663050278E-1,(69[&rate=5.365873907720224E-4]:6.353616290856E-1,118[&rate=5.365873907720224E-4]:6.24402724976E-1)[&rate=5.365873907720224E-4]:1.161721804416E-1)[&rate=5.365873907720224E-4]:8.021912517897E-1)[&rate=5.365873907720224E-4]:1.81018391032E-1)[&rate=5.365873907720224E-4]:6.763654015167E-2)[&rate=5.365873907720224E-4]:2.564417250535E-3,127[&rate=5.365873907720224E-4]:2.692615642628E0)[&rate=5.365873907720224E-4]:1.169594357858E-2)[&rate=5.365873907720224E-4]:3.552129260771E-1,(38[&rate=5.365873907720224E-4]:7.498416536888E-1,(((101[&rate=5.365873907720224E-4]:6.327555829443E-1,(((((87[&rate=5.365873907720224E-4]:2.653210079999E-1,(85[&rate=5.365873907720224E-4]:1.224877223046E-1,((93[&rate=5.365873907720224E-4]:8.756500840777E-2,83[&rate=5.365873907720224E-4]:7.386637827076E-2)[&rate=5.365873907720224E-4]:2.845831558454E-2,(84[&rate=5.365873907720224E-4]:2.241643515758E-2,86[&rate=5.365873907720224E-4]:2.241643515758E-2)[&rate=5.365873907720224E-4]:7.990825869772E-2)[&rate=5.365873907720224E-4]:2.01630284493E-2)[&rate=5.365873907720224E-4]:1.428332856953E-1)[&rate=5.365873907720224E-4]:2.089687459098E-2,(92[&rate=5.365873907720224E-4]:1.19332626155E-1,(91[&rate=5.365873907720224E-4]:7.394327934525E-2,90[&rate=5.365873907720224E-4]:7.394327934525E-2)[&rate=5.365873907720224E-4]:4.538934680975E-2)[&rate=5.365873907720224E-4]:1.805838865729E-1)[&rate=5.365873907720224E-4]:2.371198380568E-1,(88[&rate=5.365873907720224E-4]:2.539559062869E-2,89[&rate=5.365873907720224E-4]:3.90942207657E-2)[&rate=5.365873907720224E-4]:4.97942130019E-1)[&rate=5.365873907720224E-4]:6.937932147082E-1,(3[&rate=5.365873907720224E-4]:5.071397126846E-1,((6[&rate=5.365873907720224E-4]:2.802940977245E-1,18[&rate=5.365873907720224E-4]:3.433077963546E-1)[&rate=5.365873907720224E-4]:1.447514569322E-1,(10[&rate=5.365873907720224E-4]:2.055135260882E-1,15[&rate=5.365873907720224E-4]:2.438696904717E-1)[&rate=5.365873907720224E-4]:2.359703847329E-1)[&rate=5.365873907720224E-4]:1.341489525483E-1)[&rate=5.365873907720224E-4]:1.702651952741E-1)[&rate=5.365873907720224E-4]:5.578930405203E-1,((((((21[&rate=5.365873907720224E-4]:6.872656946062E-1,28[&rate=5.365873907720224E-4]:7.119232288526E-1)[&rate=5.365873907720224E-4]:1.068590639438E-1,1[&rate=5.365873907720224E-4]:3.248092293346E-2)[&rate=5.365873907720224E-4]:1.225147241487E-1,24[&rate=5.365873907720224E-4]:9.358175648904E-1)[&rate=5.365873907720224E-4]:8.901486206416E-2,((23[&rate=5.365873907720224E-4]:6.372044644856E-1,(20[&rate=5.365873907720224E-4]:5.187049638809E-1,25[&rate=5.365873907720224E-4]:5.378830460726E-1)[&rate=5.365873907720224E-4]:1.102803225226E-1)[&rate=5.365873907720224E-4]:1.768687976213E-1,(11[&rate=5.365873907720224E-4]:6.954566696686E-1,140[&rate=5.365873907720224E-4]:6.762785874769E-1)[&rate=5.365873907720224E-4]:3.368508558913E-2)[&rate=5.365873907720224E-4]:1.99800260738E-1)[&rate=5.365873907720224E-4]:1.660722773872E-1,102[&rate=5.365873907720224E-4]:2.926086872539E-2)[&rate=5.365873907720224E-4]:9.689673198383E-2,((((144[&rate=5.365873907720224E-4]:1.842983319518E-1,145[&rate=5.365873907720224E-4]:1.897777840067E-1)[&rate=5.365873907720224E-4]:2.115408015757E-1,141[&rate=5.365873907720224E-4]:3.985788595549E-1)[&rate=5.365873907720224E-4]:2.592925127265E-2,142[&rate=5.365873907720224E-4]:4.272478368551E-1)[&rate=5.365873907720224E-4]:8.657261963891E-1,(((((4[&rate=5.365873907720224E-4]:4.589745236221E-1,30[&rate=5.365873907720224E-4]:6.315772633481E-1)[&rate=5.365873907720224E-4]:1.349044996475E-1,(17[&rate=5.365873907720224E-4]:5.715286556292E-1,14[&rate=5.365873907720224E-4]:5.331724912455E-1)[&rate=5.365873907720224E-4]:1.182407785993E-1)[&rate=5.365873907720224E-4]:5.026346352241E-2,(112[&rate=5.365873907720224E-4]:6.449665398533E-1,9[&rate=5.365873907720224E-4]:6.367473617712E-1)[&rate=5.365873907720224E-4]:5.671019351393E-2)[&rate=5.365873907720224E-4]:6.412507207743E-2,((105[&rate=5.365873907720224E-4]:5.265275677003E-1,(117[&rate=5.365873907720224E-4]:4.577362453401E-1,110[&rate=5.365873907720224E-4]:4.495170672578E-1)[&rate=5.365873907720224E-4]:9.892830866167E-2)[&rate=5.365873907720224E-4]:5.485848198185E-2,113[&rate=5.365873907720224E-4]:6.08783309956E-1)[&rate=5.365873907720224E-4]:1.570184954887E-1)[&rate=5.365873907720224E-4]:2.804379390721E-1,(((((104[&rate=5.365873907720224E-4]:2.442393688278E-1,114[&rate=5.365873907720224E-4]:1.83965396225E-1)[&rate=5.365873907720224E-4]:1.309411767308E-1,108[&rate=5.365873907720224E-4]:3.724408195313E-1)[&rate=5.365873907720224E-4]:1.572455410549E-1,(109[&rate=5.365873907720224E-4]:4.21635395139E-1,107[&rate=5.365873907720224E-4]:4.024573129473E-1)[&rate=5.365873907720224E-4]:1.299687736663E-1)[&rate=5.365873907720224E-4]:1.957565231048E-1,((13[&rate=5.365873907720224E-4]:6.212316134657E-1,19[&rate=5.365873907720224E-4]:6.595877778494E-1)[&rate=5.365873907720224E-4]:9.290281545961E-2,115[&rate=5.365873907720224E-4]:6.319426481034E-1)[&rate=5.365873907720224E-4]:3.596598901218E-2)[&rate=5.365873907720224E-4]:1.553735251644E-1,((116[&rate=5.365873907720224E-4]:6.432215646037E-1,(148[&rate=5.365873907720224E-4]:1.811196802413E-1,143[&rate=5.365873907720224E-4]:1.783799542139E-1)[&rate=5.365873907720224E-4]:5.004580487461E-1)[&rate=5.365873907720224E-4]:1.420360139825E-2,((106[&rate=5.365873907720224E-4]:1.36955482679E-3,111[&rate=5.365873907720224E-4]:1.780791099116E-2)[&rate=5.365873907720224E-4]:1.763876097565E-1,139[&rate=5.365873907720224E-4]:3.69537986501E-1)[&rate=5.365873907720224E-4]:5.399419740214E-1)[&rate=5.365873907720224E-4]:1.65856996278E-1)[&rate=5.365873907720224E-4]:1.407658014149E-1)[&rate=5.365873907720224E-4]:7.413154900121E-2)[&rate=5.365873907720224E-4]:7.975890993081E-2)[&rate=5.365873907720224E-4]:1.118800737972E-1)[&rate=5.365873907720224E-4]:4.001973604928E-1)[&rate=5.365873907720224E-4]:1.007760510996E0,(((98[&rate=5.365873907720224E-4]:6.708644324748E-1,((94[&rate=5.365873907720224E-4]:3.745294761211E-1,100[&rate=5.365873907720224E-4]:3.745294761211E-1)[&rate=5.365873907720224E-4]:1.828221560077E-1,95[&rate=5.365873907720224E-4]:6.420510856808E-1)[&rate=5.365873907720224E-4]:3.974230854264E-2)[&rate=5.365873907720224E-4]:6.352945022764E-2,(96[&rate=5.365873907720224E-4]:6.316756345444E-1,99[&rate=5.365873907720224E-4]:6.671947602273E-1)[&rate=5.365873907720224E-4]:8.905704597237E-2)[&rate=5.365873907720224E-4]:5.460913861892E-2,(97[&rate=5.365873907720224E-4]:4.744975569305E-1,((2[&rate=5.365873907720224E-4]:8.139926759108E-1,(((7[&rate=5.365873907720224E-4]:4.360032971216E-1,8[&rate=5.365873907720224E-4]:4.360032971216E-1)[&rate=5.365873907720224E-4]:2.438674129499E-2,26[&rate=5.365873907720224E-4]:5.672393534851E-1)[&rate=5.365873907720224E-4]:2.473336881831E-1,(31[&rate=5.365873907720224E-4]:8.329893544529E-1,(22[&rate=5.365873907720224E-4]:2.874504247761E-1,27[&rate=5.365873907720224E-4]:3.038887809405E-1)[&rate=5.365873907720224E-4]:4.907444091287E-1)[&rate=5.365873907720224E-4]:2.541930365375E-2)[&rate=5.365873907720224E-4]:1.829812780782E-1)[&rate=5.365873907720224E-4]:1.593100396475E0,146[&rate=5.365873907720224E-4]:5.705858487911E-1)[&rate=5.365873907720224E-4]:9.516853874043E-2)[&rate=5.365873907720224E-4]:1.150519124784E-1)[&rate=5.365873907720224E-4]:6.764214171068E-3)[&rate=5.365873907720224E-4]:9.195723210584E-3,((39[&rate=5.365873907720224E-4]:5.81044093828E-1,(40[&rate=5.365873907720224E-4]:5.451682030302E-1,16[&rate=5.365873907720224E-4]:2.630661129147E0)[&rate=5.365873907720224E-4]:3.587589079779E-2)[&rate=5.365873907720224E-4]:7.984482050541E-2,147[&rate=5.365873907720224E-4]:7.182659635138E-1)[&rate=5.365873907720224E-4]:1.565874382323E-2)[&rate=5.365873907720224E-4]:1.416000064612E-1)[&rate=5.365873907720224E-4]:3.449250174388E-1)[&rate=5.365873907720224E-4]:2.410622319653E-1)[&rate=5.365873907720224E-4]:1.338007685431E-1)[&rate=5.365873907720224E-4]:5.147255306167E-2,((((37[&rate=5.365873907720224E-4]:4.946760155212E-1,(59[&rate=5.365873907720224E-4]:4.274791455976E-1,((54[&rate=5.365873907720224E-4]:3.185814579634E-1,58[&rate=5.365873907720224E-4]:3.759585071438E-1)[&rate=5.365873907720224E-4]:5.157790526661E-2,(56[&rate=5.365873907720224E-4]:3.690696323281E-1,55[&rate=5.365873907720224E-4]:3.690696323281E-1)[&rate=5.365873907720224E-4]:3.114437571061E-2)[&rate=5.365873907720224E-4]:1.906841624733E-2)[&rate=5.365873907720224E-4]:2.894550380333E-2)[&rate=5.365873907720224E-4]:9.761915074145E-2,57[&rate=5.365873907720224E-4]:5.567760405795E-1)[&rate=5.365873907720224E-4]:2.272224358511E-1,68[&rate=5.365873907720224E-4]:7.320859081245E-1)[&rate=5.365873907720224E-4]:3.434982193678E-1,(((137[&rate=5.365873907720224E-4]:8.994134143496E-1,(133[&rate=5.365873907720224E-4]:6.509476893205E-1,134[&rate=5.365873907720224E-4]:6.208107030194E-1)[&rate=5.365873907720224E-4]:2.07369834618E-1)[&rate=5.365873907720224E-4]:8.060190644187E-1,((((((76[&rate=5.365873907720224E-4]:3.926629382603E-1,74[&rate=5.365873907720224E-4]:3.926629382603E-1)[&rate=5.365873907720224E-4]:3.762742208618E-2,70[&rate=5.365873907720224E-4]:3.91934195963E-1)[&rate=5.365873907720224E-4]:2.322562872031E-1,75[&rate=5.365873907720224E-4]:6.625466475496E-1)[&rate=5.365873907720224E-4]:1.921589638075E-1,((((80[&rate=5.365873907720224E-4]:2.280448220954E-1,81[&rate=5.365873907720224E-4]:2.280448220954E-1)[&rate=5.365873907720224E-4]:1.644420371468E-1,(71[&rate=5.365873907720224E-4]:2.720294375082E-1,77[&rate=5.365873907720224E-4]:3.350431361383E-1)[&rate=5.365873907720224E-4]:1.012793395423E-1)[&rate=5.365873907720224E-4]:1.799334894781E-2,((79[&rate=5.365873907720224E-4]:2.844276088736E-1,82[&rate=5.365873907720224E-4]:2.926467869557E-1)[&rate=5.365873907720224E-4]:3.095125700215E-3,(72[&rate=5.365873907720224E-4]:8.62209026181E-2,78[&rate=5.365873907720224E-4]:1.081387108374E-1)[&rate=5.365873907720224E-4]:1.793840237365E-1)[&rate=5.365873907720224E-4]:1.311766516985E-1)[&rate=5.365873907720224E-4]:3.828057516277E-2,73[&rate=5.365873907720224E-4]:4.980758518459E-1)[&rate=5.365873907720224E-4]:3.566297595112E-1)[&rate=5.365873907720224E-4]:6.998052856586E-1,(52[&rate=5.365873907720224E-4]:7.470413324806E-1,(103[&rate=5.365873907720224E-4]:3.793660686585E-1,((12[&rate=5.365873907720224E-4]:2.680394457373E-1,5[&rate=5.365873907720224E-4]:2.296832813539E-1)[&rate=5.365873907720224E-4]:8.020465299494E-2,29[&rate=5.365873907720224E-4]:4.550934138008E-1)[&rate=5.365873907720224E-4]:1.571493671865E-1)[&rate=5.365873907720224E-4]:2.031968998383E0)[&rate=5.365873907720224E-4]:6.920322723442E-2)[&rate=5.365873907720224E-4]:3.814373238998E-3,53[&rate=5.365873907720224E-4]:8.118622116426E-1)[&rate=5.365873907720224E-4]:7.039487974635E-2)[&rate=5.365873907720224E-4]:1.240358954239E-1,125[&rate=5.365873907720224E-4]:7.959104731517E-1)[&rate=5.365873907720224E-4]:4.463403210073E-1)[&rate=5.365873907720224E-4]:3.908732884622E-1)[&rate=5.365873907720224E-4]:6.697007394081E-2);
tree STATE_78660000 [&joint=-20987.618182490558,lnP=-20987.618182490558] = [&R] (((34[&rate=5.346036744682378E-4]:3.527072862192E-2,32[&rate=5.346036744682378E-4]:1.335292040284E-2)[&rate=5.346036744682378E-4]:4.853487092184E-2,((((((((37[&rate=5.346036744682378E-4]:2.25775882473E-1,(54[&rate=5.346036744682378E-4]:8.788277199849E-2,58[&rate=5.346036744682378E-4]:1.452598211788E-1)[&rate=5.346036744682378E-4]:6.139037823407E-2)[&rate=5.346036744682378E-4]:8.118194211915E-2,57[&rate=5.346036744682378E-4]:2.714386989091E-1)[&rate=5.346036744682378E-4]:4.714748720358E-3,(56[&rate=5.346036744682378E-4]:1.869840617963E-1,55[&rate=5.346036744682378E-4]:1.869840617963E-1)[&rate=5.346036744682378E-4]:7.824042408439E-2)[&rate=5.346036744682378E-4]:2.491911315748E-1,59[&rate=5.346036744682378E-4]:5.226123387671E-1)[&rate=5.346036744682378E-4]:2.165032796439E-1,68[&rate=5.346036744682378E-4]:6.899352905421E-1)[&rate=5.346036744682378E-4]:5.844523283303E-1,((((53[&rate=5.346036744682378E-4]:7.6691355103E-1,((103[&rate=5.346036744682378E-4]:9.308981601105E-1,((12[&rate=5.346036744682378E-4]:3.521875353127E-1,5[&rate=5.346036744682378E-4]:3.138313709293E-1)[&rate=5.346036744682378E-4]:1.921925193579E-1,29[&rate=5.346036744682378E-4]:6.512293697392E-1)[&rate=5.346036744682378E-4]:5.125455027001E-1)[&rate=5.346036744682378E-4]:1.470322311401E0,52[&rate=5.346036744682378E-4]:7.369267369501E-1)[&rate=5.346036744682378E-4]:3.818353539129E-2)[&rate=5.346036744682378E-4]:1.282757588091E-2,((134[&rate=5.346036744682378E-4]:3.588778691168E-1,137[&rate=5.346036744682378E-4]:4.30110745829E-1)[&rate=5.346036744682378E-4]:2.962749292765E-2,133[&rate=5.346036744682378E-4]:4.186423483456E-1)[&rate=5.346036744682378E-4]:1.143178275534E0)[&rate=5.346036744682378E-4]:4.645415753357E-2,((((73[&rate=5.346036744682378E-4]:3.092339915426E-1,(80[&rate=5.346036744682378E-4]:3.188599388315E-2,81[&rate=5.346036744682378E-4]:3.188599388315E-2)[&rate=5.346036744682378E-4]:2.280329291663E-1)[&rate=5.346036744682378E-4]:2.833965295053E-1,((72[&rate=5.346036744682378E-4]:2.243940439269E-1,(78[&rate=5.346036744682378E-4]:1.913878486262E-1,82[&rate=5.346036744682378E-4]:1.996070267083E-1)[&rate=5.346036744682378E-4]:5.492400351998E-2)[&rate=5.346036744682378E-4]:8.739441441883E-2,(71[&rate=5.346036744682378E-4]:1.958031613709E-1,79[&rate=5.346036744682378E-4]:2.232004216449E-1)[&rate=5.346036744682378E-4]:1.105058449201E-1)[&rate=5.346036744682378E-4]:2.178283640721E-1)[&rate=5.346036744682378E-4]:3.547168168003E-2,77[&rate=5.346036744682378E-4]:6.226227506733E-1)[&rate=5.346036744682378E-4]:3.619675796232E-1,(75[&rate=5.346036744682378E-4]:6.619296480049E-1,((74[&rate=5.346036744682378E-4]:4.152064840759E-1,70[&rate=5.346036744682378E-4]:3.768503196924E-1)[&rate=5.346036744682378E-4]:1.945691141651E-1,76[&rate=5.346036744682378E-4]:6.09775598241E-1)[&rate=5.346036744682378E-4]:5.215404976393E-2)[&rate=5.346036744682378E-4]:3.281401343463E-1)[&rate=5.346036744682378E-4]:5.825885607054E-1)[&rate=5.346036744682378E-4]:1.356318743112E-1,125[&rate=5.346036744682378E-4]:7.514446450945E-1)[&rate=5.346036744682378E-4]:6.896096404447E-1)[&rate=5.346036744682378E-4]:9.883855128435E-2,(((35[&rate=5.346036744682378E-4]:2.769288671543E-1,(((((44[&rate=5.346036744682378E-4]:3.42670316774E-1,51[&rate=5.346036744682378E-4]:3.208123932767E-1)[&rate=5.346036744682378E-4]:1.827839987607E-1,47[&rate=5.346036744682378E-4]:5.309187964089E-1)[&rate=5.346036744682378E-4]:1.404279839485E-1,(((41[&rate=5.346036744682378E-4]:2.321101477071E-1,48[&rate=5.346036744682378E-4]:2.758259947016E-1)[&rate=5.346036744682378E-4]:1.072207711099E-1,42[&rate=5.346036744682378E-4]:3.447953996912E-1)[&rate=5.346036744682378E-4]:2.204498899915E-1,(43[&rate=5.346036744682378E-4]:4.284440803021E-1,46[&rate=5.346036744682378E-4]:4.284440803021E-1)[&rate=5.346036744682378E-4]:1.859815372493E-1)[&rate=5.346036744682378E-4]:5.692116280608E-2)[&rate=5.346036744682378E-4]:2.031252081055E-2,(50[&rate=5.346036744682378E-4]:6.001801548247E-1,49[&rate=5.346036744682378E-4]:6.001801548247E-1)[&rate=5.346036744682378E-4]:5.869226109761E-2)[&rate=5.346036744682378E-4]:1.959633916607E-1,45[&rate=5.346036744682378E-4]:8.794259715173E-1)[&rate=5.346036744682378E-4]:1.528738066333E-1)[&rate=5.346036744682378E-4]:6.936892108122E-2,(((127[&rate=5.346036744682378E-4]:2.27881269874E0,121[&rate=5.346036744682378E-4]:1.837716808329E0)[&rate=5.346036744682378E-4]:1.199647004717E-1,(((((129[&rate=5.346036744682378E-4]:1.561918199343E-1,132[&rate=5.346036744682378E-4]:1.589315459616E-1)[&rate=5.346036744682378E-4]:1.579002497341E-1,(131[&rate=5.346036744682378E-4]:1.313202494377E-1,130[&rate=5.346036744682378E-4]:1.285805234103E-1)[&rate=5.346036744682378E-4]:1.855115462581E-1)[&rate=5.346036744682378E-4]:1.722375642737E-1,69[&rate=5.346036744682378E-4]:6.342748394217E-1)[&rate=5.346036744682378E-4]:2.666101067925E-2,118[&rate=5.346036744682378E-4]:6.499769459913E-1)[&rate=5.346036744682378E-4]:5.768216051313E-1,((((60[&rate=5.346036744682378E-4]:1.476484172416E-1,62[&rate=5.346036744682378E-4]:3.394292391594E-1)[&rate=5.346036744682378E-4]:3.339577628035E-2,(65[&rate=5.346036744682378E-4]:1.302977013716E-1,64[&rate=5.346036744682378E-4]:2.809826328783E-1)[&rate=5.346036744682378E-4]:5.074649215038E-2)[&rate=5.346036744682378E-4]:1.651643765912E-1,(61[&rate=5.346036744682378E-4]:2.94723885899E-1,63[&rate=5.346036744682378E-4]:2.53627995488E-1)[&rate=5.346036744682378E-4]:2.432655061319E-1)[&rate=5.346036744682378E-4]:6.565442705412E-1,128[&rate=5.346036744682378E-4]:1.054807635175E0)[&rate=5.346036744682378E-4]:3.226488855039E-2)[&rate=5.346036744682378E-4]:2.733487111026E-1)[&rate=5.346036744682378E-4]:2.438203958947E-1,36[&rate=5.346036744682378E-4]:1.220498499006E-1)[&rate=5.346036744682378E-4]:2.708232808006E-1)[&rate=5.346036744682378E-4]:3.810415977842E-1,(38[&rate=5.346036744682378E-4]:8.849458335942E-1,((((((146[&rate=5.346036744682378E-4]:5.743556909888E-1,39[&rate=5.346036744682378E-4]:4.541371117539E-1)[&rate=5.346036744682378E-4]:7.031650522547E-2,16[&rate=5.346036744682378E-4]:2.609946543097E0)[&rate=5.346036744682378E-4]:8.802976662227E-2,(147[&rate=5.346036744682378E-4]:3.552325690837E-1,((((22[&rate=5.346036744682378E-4]:3.724695459115E-1,27[&rate=5.346036744682378E-4]:3.889079020759E-1)[&rate=5.346036744682378E-4]:2.95999007087E-1,31[&rate=5.346036744682378E-4]:7.232630735466E-1)[&rate=5.346036744682378E-4]:4.335766959434E-2,((7[&rate=5.346036744682378E-4]:1.443904154293E-1,8[&rate=5.346036744682378E-4]:1.443904154293E-1)[&rate=5.346036744682378E-4]:3.997270644261E-1,26[&rate=5.346036744682378E-4]:6.509667949239E-1)[&rate=5.346036744682378E-4]:7.181833177869E-2)[&rate=5.346036744682378E-4]:1.990553184227E-1,2[&rate=5.346036744682378E-4]:7.382788012895E-1)[&rate=5.346036744682378E-4]:1.516302521443E0)[&rate=5.346036744682378E-4]:3.146278636983E-1)[&rate=5.346036744682378E-4]:6.443266436037E-2,40[&rate=5.346036744682378E-4]:6.76916047962E-1)[&rate=5.346036744682378E-4]:4.548568676055E-2,(101[&rate=5.346036744682378E-4]:1.139917041572E0,((3[&rate=5.346036744682378E-4]:8.408675850733E-1,(((((92[&rate=5.346036744682378E-4]:1.635001072049E-1,(91[&rate=5.346036744682378E-4]:3.173816328836E-2,90[&rate=5.346036744682378E-4]:3.173816328836E-2)[&rate=5.346036744682378E-4]:1.317619439166E-1)[&rate=5.346036744682378E-4]:1.015632408144E-1,87[&rate=5.346036744682378E-4]:2.513647178823E-1)[&rate=5.346036744682378E-4]:5.700888685165E-2,((85[&rate=5.346036744682378E-4]:1.85883772127E-1,86[&rate=5.346036744682378E-4]:1.85883772127E-1)[&rate=5.346036744682378E-4]:7.404611241824E-2,(83[&rate=5.346036744682378E-4]:2.586908406757E-1,(84[&rate=5.346036744682378E-4]:2.096873516692E-1,93[&rate=5.346036744682378E-4]:2.233859818062E-1)[&rate=5.346036744682378E-4]:4.900348900652E-2)[&rate=5.346036744682378E-4]:1.239043869511E-3)[&rate=5.346036744682378E-4]:4.844372018869E-2)[&rate=5.346036744682378E-4]:5.049539178814E-1,(88[&rate=5.346036744682378E-4]:3.039816187655E-1,89[&rate=5.346036744682378E-4]:3.176802489025E-1)[&rate=5.346036744682378E-4]:5.093459038499E-1)[&rate=5.346036744682378E-4]:4.665976362228E-1,((10[&rate=5.346036744682378E-4]:4.342274604267E-1,15[&rate=5.346036744682378E-4]:4.725836248102E-1)[&rate=5.346036744682378E-4]:2.048709195977E-1,(6[&rate=5.346036744682378E-4]:5.158218771398E-1,18[&rate=5.346036744682378E-4]:5.788355757699E-1)[&rate=5.346036744682378E-4]:1.068381467203E-1)[&rate=5.346036744682378E-4]:1.695939021014E-1)[&rate=5.346036744682378E-4]:1.006684536323E-1)[&rate=5.346036744682378E-4]:7.880109016541E-1,((((145[&rate=5.346036744682378E-4]:2.031434247488E-1,(141[&rate=5.346036744682378E-4]:7.919702643377E-2,144[&rate=5.346036744682378E-4]:7.645730040641E-2)[&rate=5.346036744682378E-4]:1.212066722875E-1)[&rate=5.346036744682378E-4]:1.555758240936E-1,142[&rate=5.346036744682378E-4]:3.587192488424E-1)[&rate=5.346036744682378E-4]:1.211541494498E0,(((140[&rate=5.346036744682378E-4]:6.110622515889E-1,11[&rate=5.346036744682378E-4]:6.302403337806E-1)[&rate=5.346036744682378E-4]:1.859309233881E-1,((25[&rate=5.346036744682378E-4]:6.36594013208E-1,20[&rate=5.346036744682378E-4]:6.174159310163E-1)[&rate=5.346036744682378E-4]:1.447776817088E-1,23[&rate=5.346036744682378E-4]:7.704127908071E-1)[&rate=5.346036744682378E-4]:1.306899732108E-1)[&rate=5.346036744682378E-4]:5.444148090717E-1,(102[&rate=5.346036744682378E-4]:2.42617551866E-1,(((21[&rate=5.346036744682378E-4]:8.207577035171E-1,28[&rate=5.346036744682378E-4]:8.454152377635E-1)[&rate=5.346036744682378E-4]:2.642961589914E-2,1[&rate=5.346036744682378E-4]:8.55434837997E-2)[&rate=5.346036744682378E-4]:1.110373629242E-1,24[&rate=5.346036744682378E-4]:9.774027645321E-1)[&rate=5.346036744682378E-4]:4.268586229502E-1)[&rate=5.346036744682378E-4]:5.221508971693E-2)[&rate=5.346036744682378E-4]:2.885275929158E-2)[&rate=5.346036744682378E-4]:2.598486867682E-3,((((110[&rate=5.346036744682378E-4]:5.548339063745E-1,105[&rate=5.346036744682378E-4]:5.329160981554E-1)[&rate=5.346036744682378E-4]:1.171499629445E-1,(17[&rate=5.346036744682378E-4]:4.389400458801E-1,14[&rate=5.346036744682378E-4]:4.005838814964E-1)[&rate=5.346036744682378E-4]:2.768794398774E-1)[&rate=5.346036744682378E-4]:1.474528687251E-1,(((4[&rate=5.346036744682378E-4]:1.915097227232E-1,30[&rate=5.346036744682378E-4]:3.641124624493E-1)[&rate=5.346036744682378E-4]:2.990803588997E-1,112[&rate=5.346036744682378E-4]:5.481243281981E-1)[&rate=5.346036744682378E-4]:3.955113400417E-2,(113[&rate=5.346036744682378E-4]:5.755976809029E-1,(117[&rate=5.346036744682378E-4]:3.444766145271E-1,9[&rate=5.346036744682378E-4]:3.335177104174E-1)[&rate=5.346036744682378E-4]:2.338607924034E-1)[&rate=5.346036744682378E-4]:1.207778129937E-2)[&rate=5.346036744682378E-4]:2.372407278966E-1)[&rate=5.346036744682378E-4]:5.088004756999E-1,((116[&rate=5.346036744682378E-4]:8.850320702204E-1,((106[&rate=5.346036744682378E-4]:5.613149862452E-1,(111[&rate=5.346036744682378E-4]:1.671599127539E-2,139[&rate=5.346036744682378E-4]:1.920584570288E-1)[&rate=5.346036744682378E-4]:5.610373511341E-1)[&rate=5.346036744682378E-4]:2.180981500537E-1,(148[&rate=5.346036744682378E-4]:1.216495438569E-1,143[&rate=5.346036744682378E-4]:1.189098178296E-1)[&rate=5.346036744682378E-4]:6.358457842228E-1)[&rate=5.346036744682378E-4]:1.658929065244E-1)[&rate=5.346036744682378E-4]:7.551850189064E-2,((115[&rate=5.346036744682378E-4]:6.236787936085E-1,(13[&rate=5.346036744682378E-4]:3.409585973373E-1,19[&rate=5.346036744682378E-4]:3.793147617209E-1)[&rate=5.346036744682378E-4]:3.649119770931E-1)[&rate=5.346036744682378E-4]:1.35994645975E-1,((107[&rate=5.346036744682378E-4]:5.516731280395E-1,109[&rate=5.346036744682378E-4]:5.708512102312E-1)[&rate=5.346036744682378E-4]:6.491961684795E-3,((104[&rate=5.346036744682378E-4]:1.889181172915E-1,114[&rate=5.346036744682378E-4]:1.286441446888E-1)[&rate=5.346036744682378E-4]:2.536501526103E-1,108[&rate=5.346036744682378E-4]:4.398285438745E-1)[&rate=5.346036744682378E-4]:1.155968198225E-1)[&rate=5.346036744682378E-4]:2.617823224619E-1)[&rate=5.346036744682378E-4]:2.008771325277E-1)[&rate=5.346036744682378E-4]:2.909743128658E-1)[&rate=5.346036744682378E-4]:6.653982468296E-2)[&rate=5.346036744682378E-4]:3.053343250126E-1)[&rate=5.346036744682378E-4]:5.137782808718E-1)[&rate=5.346036744682378E-4]:5.556488521447E-1)[&rate=5.346036744682378E-4]:2.244030465849E-1,((((96[&rate=5.346036744682378E-4]:5.675164609155E-1,99[&rate=5.346036744682378E-4]:6.030355865983E-1)[&rate=5.346036744682378E-4]:2.128669203758E-1,98[&rate=5.346036744682378E-4]:7.940445834769E-1)[&rate=5.346036744682378E-4]:2.346415170113E-2,97[&rate=5.346036744682378E-4]:6.180551832656E-1)[&rate=5.346036744682378E-4]:5.362762340697E-2,(95[&rate=5.346036744682378E-4]:6.025003198898E-1,(100[&rate=5.346036744682378E-4]:4.122154555825E-1,94[&rate=5.346036744682378E-4]:4.122154555825E-1)[&rate=5.346036744682378E-4]:1.055854107552E-1)[&rate=5.346036744682378E-4]:2.79565000444E-1)[&rate=5.346036744682378E-4]:2.040837232687E-1)[&rate=5.346036744682378E-4]:6.447063215803E-3)[&rate=5.346036744682378E-4]:4.44758998941E-1)[&rate=5.346036744682378E-4]:9.816614636476E-2)[&rate=5.346036744682378E-4]:3.038249204865E-2,(((119[&rate=5.346036744682378E-4]:1.896904415057E0,(126[&rate=5.346036744682378E-4]:1.089449497933E0,120[&rate=5.346036744682378E-4]:1.779261609618E0)[&rate=5.346036744682378E-4]:2.175239448066E-2)[&rate=5.346036744682378E-4]:1.487164743103E-1,(135[&rate=5.346036744682378E-4]:6.257482814634E-1,(138[&rate=5.346036744682378E-4]:2.255360719115E-1,136[&rate=5.346036744682378E-4]:9.40292225963E-2)[&rate=5.346036744682378E-4]:6.00212209552E-1)[&rate=5.346036744682378E-4]:1.071927402425E0)[&rate=5.346036744682378E-4]:3.242535671507E-1,(66[&rate=5.346036744682378E-4]:3.044830168916E-1,(67[&rate=5.346036744682378E-4]:1.276792109921E-1,((123[&rate=5.346036744682378E-4]:1.415591143955E-1,124[&rate=5.346036744682378E-4]:1.388268739583E-1)[&rate=5.346036744682378E-4]:2.347507774151E-1,122[&rate=5.346036744682378E-4]:3.763098918105E-1)[&rate=5.346036744682378E-4]:2.526418695222E-1)[&rate=5.346036744682378E-4]:1.768038058995E-1)[&rate=5.346036744682378E-4]:3.251472729797E-2)[&rate=5.346036744682378E-4]:5.188902802435E-1)[&rate=5.346036744682378E-4]:9.093127374075E-2)[&rate=5.346036744682378E-4]:1.839254140979E-2,33[&rate=5.346036744682378E-4]:8.575978478918E-2);
tree STATE_78750000 [&joint=-20952.349554524728,lnP=-20952.349554524728] = [&R] ((((((59[&rate=5.851708313196808E-4]:4.736531736722E-1,(57[&rate=5.851708313196808E-4]:3.621668548148E-1,(58[&rate=5.851708313196808E-4]:3.001970620513E-1,((37[&rate=5.851708313196808E-4]:2.342591784808E-1,54[&rate=5.851708313196808E-4]:1.577564462403E-1)[&rate=5.851708313196808E-4]:4.58037404677E-2,(56[&rate=5.851708313196808E-4]:1.951749444388E-1,55[&rate=5.851708313196808E-4]:1.951749444388E-1)[&rate=5.851708313196808E-4]:3.843988707787E-2)[&rate=5.851708313196808E-4]:3.925982616294E-2)[&rate=5.851708313196808E-4]:7.83632353865E-2)[&rate=5.851708313196808E-4]:1.142185592945E-1)[&rate=5.851708313196808E-4]:2.627024228579E-1,68[&rate=5.851708313196808E-4]:6.871752686611E-1)[&rate=5.851708313196808E-4]:4.989966017679E-1,(((((137[&rate=5.851708313196808E-4]:3.570079240394E-1,134[&rate=5.851708313196808E-4]:2.857750473272E-1)[&rate=5.851708313196808E-4]:1.295706486706E-1,133[&rate=5.851708313196808E-4]:4.45482682299E-1)[&rate=5.851708313196808E-4]:1.116197607203E0,((((77[&rate=5.851708313196808E-4]:3.66311007595E-1,73[&rate=5.851708313196808E-4]:3.717904596497E-1)[&rate=5.851708313196808E-4]:5.661031020274E-2,((((78[&rate=5.851708313196808E-4]:7.35953882902E-2,72[&rate=5.851708313196808E-4]:5.167758007089E-2)[&rate=5.851708313196808E-4]:1.402129691403E-1,82[&rate=5.851708313196808E-4]:2.220275355126E-1)[&rate=5.851708313196808E-4]:2.263426486018E-3,(79[&rate=5.851708313196808E-4]:6.459601412344E-2,71[&rate=5.851708313196808E-4]:3.719875384942E-2)[&rate=5.851708313196808E-4]:1.514757697931E-1)[&rate=5.851708313196808E-4]:1.215436816415E-1,(80[&rate=5.851708313196808E-4]:1.621142620174E-2,81[&rate=5.851708313196808E-4]:1.621142620174E-2)[&rate=5.851708313196808E-4]:3.13184861274E-1)[&rate=5.851708313196808E-4]:4.968941388361E-2)[&rate=5.851708313196808E-4]:2.319387938006E-1,(75[&rate=5.851708313196808E-4]:4.148180665027E-1,(70[&rate=5.851708313196808E-4]:3.19610131683E-1,(74[&rate=5.851708313196808E-4]:3.424824389094E-1,76[&rate=5.851708313196808E-4]:3.424824389094E-1)[&rate=5.851708313196808E-4]:1.548385715705E-2)[&rate=5.851708313196808E-4]:5.685177043617E-2)[&rate=5.851708313196808E-4]:2.455214971504E-1)[&rate=5.851708313196808E-4]:7.974063421088E-1,53[&rate=5.851708313196808E-4]:7.112828471497E-1)[&rate=5.851708313196808E-4]:6.831794538415E-2)[&rate=5.851708313196808E-4]:8.979824057538E-4,((103[&rate=5.851708313196808E-4]:7.068563577323E-1,((12[&rate=5.851708313196808E-4]:2.741001408708E-1,5[&rate=5.851708313196808E-4]:2.357439764873E-1)[&rate=5.851708313196808E-4]:3.211768483739E-1,29[&rate=5.851708313196808E-4]:7.021263043132E-1)[&rate=5.851708313196808E-4]:2.376067657479E-1)[&rate=5.851708313196808E-4]:1.710340544197E0,52[&rate=5.851708313196808E-4]:7.529031673687E-1)[&rate=5.851708313196808E-4]:3.579232888222E-2)[&rate=5.851708313196808E-4]:3.296529682389E-1,125[&rate=5.851708313196808E-4]:8.997692295172E-1)[&rate=5.851708313196808E-4]:4.530693075785E-1)[&rate=5.851708313196808E-4]:2.688849940061E-1,((66[&rate=5.851708313196808E-4]:2.358282529975E-1,(119[&rate=5.851708313196808E-4]:1.89791148702E0,((120[&rate=5.851708313196808E-4]:1.000717622273E0,(135[&rate=5.851708313196808E-4]:5.941212361741E-1,(138[&rate=5.851708313196808E-4]:2.390706986092E-1,136[&rate=5.851708313196808E-4]:1.07563849294E-1)[&rate=5.851708313196808E-4]:5.550505375649E-1)[&rate=5.851708313196808E-4]:1.545415915787E-1)[&rate=5.851708313196808E-4]:7.617929146667E-1,126[&rate=5.851708313196808E-4]:1.072698425255E0)[&rate=5.851708313196808E-4]:3.951053912053E-2)[&rate=5.851708313196808E-4]:3.707934783068E-1)[&rate=5.851708313196808E-4]:3.15002138294E-2,(67[&rate=5.851708313196808E-4]:1.286285531197E-1,((124[&rate=5.851708313196808E-4]:1.208287625724E-1,123[&rate=5.851708313196808E-4]:1.235610030095E-1)[&rate=5.851708313196808E-4]:9.100226673098E-2,122[&rate=5.851708313196808E-4]:2.145632697405E-1)[&rate=5.851708313196808E-4]:4.153378337199E-1)[&rate=5.851708313196808E-4]:1.386999137072E-1)[&rate=5.851708313196808E-4]:6.400077598359E-1)[&rate=5.851708313196808E-4]:2.486305439461E-2,(34[&rate=5.851708313196808E-4]:4.118759309891E-2,32[&rate=5.851708313196808E-4]:1.926978487983E-2)[&rate=5.851708313196808E-4]:2.799798932845E-2)[&rate=5.851708313196808E-4]:1.6974013905E-2,(33[&rate=5.851708313196808E-4]:3.697980708955E-2,((((36[&rate=5.851708313196808E-4]:1.507164010882E-1,35[&rate=5.851708313196808E-4]:1.041410586225E-1)[&rate=5.851708313196808E-4]:1.992166657105E-2,(121[&rate=5.851708313196808E-4]:7.778542423667E-1,127[&rate=5.851708313196808E-4]:1.218950132778E0)[&rate=5.851708313196808E-4]:1.472235880087E0)[&rate=5.851708313196808E-4]:1.407926235071E-1,(((((65[&rate=5.851708313196808E-4]:1.059895167345E-1,(60[&rate=5.851708313196808E-4]:4.793241795467E-3,(62[&rate=5.851708313196808E-4]:1.443991771085E-1,64[&rate=5.851708313196808E-4]:1.033032866975E-1)[&rate=5.851708313196808E-4]:5.217488660467E-2)[&rate=5.851708313196808E-4]:1.01196274939E-1)[&rate=5.851708313196808E-4]:1.767945097064E-1,(61[&rate=5.851708313196808E-4]:9.288552041367E-2,63[&rate=5.851708313196808E-4]:5.178963000262E-2)[&rate=5.851708313196808E-4]:3.81679327945E-1)[&rate=5.851708313196808E-4]:1.046298617565E0,128[&rate=5.851708313196808E-4]:1.381137438526E0)[&rate=5.851708313196808E-4]:9.508927198786E-3,((69[&rate=5.851708313196808E-4]:6.917304762002E-1,((129[&rate=5.851708313196808E-4]:2.377824374865E-1,(131[&rate=5.851708313196808E-4]:4.917810092424E-2,130[&rate=5.851708313196808E-4]:4.643837489688E-2)[&rate=5.851708313196808E-4]:1.913440625896E-1)[&rate=5.851708313196808E-4]:4.128425358668E-3,132[&rate=5.851708313196808E-4]:2.446505888725E-1)[&rate=5.851708313196808E-4]:3.018744078754E-1)[&rate=5.851708313196808E-4]:3.980163707378E-2,118[&rate=5.851708313196808E-4]:7.205732091643E-1)[&rate=5.851708313196808E-4]:8.097991839579E-1)[&rate=5.851708313196808E-4]:3.188050613837E-1,((47[&rate=5.851708313196808E-4]:5.105813313643E-1,45[&rate=5.851708313196808E-4]:5.023846100529E-1)[&rate=5.851708313196808E-4]:1.486775575726E-1,((((41[&rate=5.851708313196808E-4]:3.093976361076E-1,42[&rate=5.851708313196808E-4]:3.148621169818E-1)[&rate=5.851708313196808E-4]:6.028545550186E-2,48[&rate=5.851708313196808E-4]:4.133989386039E-1)[&rate=5.851708313196808E-4]:1.442824722514E-1,(46[&rate=5.851708313196808E-4]:5.22906673488E-1,43[&rate=5.851708313196808E-4]:5.22906673488E-1)[&rate=5.851708313196808E-4]:4.570369911583E-2)[&rate=5.851708313196808E-4]:4.527258304585E-2,(51[&rate=5.851708313196808E-4]:5.712867931325E-1,((49[&rate=5.851708313196808E-4]:4.9445000442E-1,50[&rate=5.851708313196808E-4]:4.9445000442E-1)[&rate=5.851708313196808E-4]:1.583692461005E-2,44[&rate=5.851708313196808E-4]:5.376093334015E-1)[&rate=5.851708313196808E-4]:5.553538322819E-2)[&rate=5.851708313196808E-4]:1.527375814572E-2)[&rate=5.851708313196808E-4]:4.537593328727E-2)[&rate=5.851708313196808E-4]:2.849930471917E-1)[&rate=5.851708313196808E-4]:8.417104487974E-2)[&rate=5.851708313196808E-4]:5.907524132626E-1,(38[&rate=5.851708313196808E-4]:1.094216842252E0,((((40[&rate=5.851708313196808E-4]:4.838779871448E-1,((97[&rate=5.851708313196808E-4]:3.664989416391E-1,146[&rate=5.851708313196808E-4]:5.577557722402E-1)[&rate=5.851708313196808E-4]:3.441285532726E-2,((16[&rate=5.851708313196808E-4]:2.539020072726E0,39[&rate=5.851708313196808E-4]:4.535271466084E-1)[&rate=5.851708313196808E-4]:6.901628496246E-3,(101[&rate=5.851708313196808E-4]:1.258454181275E0,(((((83[&rate=5.851708313196808E-4]:1.234706518934E-1,((86[&rate=5.851708313196808E-4]:1.138311152872E-2,85[&rate=5.851708313196808E-4]:1.138311152872E-2)[&rate=5.851708313196808E-4]:2.331401740153E-2,(84[&rate=5.851708313196808E-4]:1.047874793958E-2,93[&rate=5.851708313196808E-4]:2.417737807659E-2)[&rate=5.851708313196808E-4]:2.421838099067E-2)[&rate=5.851708313196808E-4]:8.877352296315E-2)[&rate=5.851708313196808E-4]:5.157633269122E-2,(92[&rate=5.851708313196808E-4]:9.015898859056E-2,(91[&rate=5.851708313196808E-4]:3.109968024817E-2,90[&rate=5.851708313196808E-4]:3.109968024817E-2)[&rate=5.851708313196808E-4]:5.905930834238E-2)[&rate=5.851708313196808E-4]:9.858662613107E-2)[&rate=5.851708313196808E-4]:1.320474891747E-1,((88[&rate=5.851708313196808E-4]:5.381873975715E-2,89[&rate=5.851708313196808E-4]:6.751736989417E-2)[&rate=5.851708313196808E-4]:1.666601806449E-1,87[&rate=5.851708313196808E-4]:2.20478920402E-1)[&rate=5.851708313196808E-4]:8.661555335731E-2)[&rate=5.851708313196808E-4]:8.669705998597E-1,((18[&rate=5.851708313196808E-4]:3.639025812653E-1,3[&rate=5.851708313196808E-4]:2.488340881147E-1)[&rate=5.851708313196808E-4]:2.663972590284E-1,(6[&rate=5.851708313196808E-4]:5.502497703419E-1,(10[&rate=5.851708313196808E-4]:2.177536387776E-1,15[&rate=5.851708313196808E-4]:2.56109803161E-1)[&rate=5.851708313196808E-4]:3.489344877287E-1)[&rate=5.851708313196808E-4]:1.703637132178E-2)[&rate=5.851708313196808E-4]:1.191076990788E-1)[&rate=5.851708313196808E-4]:8.155882944109E-1,((((((115[&rate=5.851708313196808E-4]:6.535399897557E-1,(13[&rate=5.851708313196808E-4]:5.141724603289E-1,19[&rate=5.851708313196808E-4]:5.525286247126E-1)[&rate=5.851708313196808E-4]:2.215593102487E-1)[&rate=5.851708313196808E-4]:2.811374208321E-1,(((104[&rate=5.851708313196808E-4]:2.739137709879E-1,114[&rate=5.851708313196808E-4]:2.136397983851E-1)[&rate=5.851708313196808E-4]:2.948282107861E-1,(108[&rate=5.851708313196808E-4]:1.426666726644E-1,107[&rate=5.851708313196808E-4]:1.454063986918E-1)[&rate=5.851708313196808E-4]:4.233355830821E-1)[&rate=5.851708313196808E-4]:1.866136502982E-1,109[&rate=5.851708313196808E-4]:7.745337142639E-1)[&rate=5.851708313196808E-4]:2.395957511184E-1)[&rate=5.851708313196808E-4]:9.606058766904E-2,((148[&rate=5.851708313196808E-4]:2.808438126147E-1,143[&rate=5.851708313196808E-4]:2.781040865874E-1)[&rate=5.851708313196808E-4]:4.171360062477E-1,(116[&rate=5.851708313196808E-4]:6.481842736032E-1,((139[&rate=5.851708313196808E-4]:4.04488835631E-1,106[&rate=5.851708313196808E-4]:2.127080137132E-1)[&rate=5.851708313196808E-4]:6.377000129722E-2,111[&rate=5.851708313196808E-4]:2.929163711748E-1)[&rate=5.851708313196808E-4]:4.319802311955E-1)[&rate=5.851708313196808E-4]:1.143938087558E-2)[&rate=5.851708313196808E-4]:3.711143437781E-1)[&rate=5.851708313196808E-4]:1.019457968872E-1,((113[&rate=5.851708313196808E-4]:7.072784080668E-1,(((17[&rate=5.851708313196808E-4]:3.153551940621E-1,14[&rate=5.851708313196808E-4]:2.769990296784E-1)[&rate=5.851708313196808E-4]:2.374445641644E-1,9[&rate=5.851708313196808E-4]:5.062244157607E-1)[&rate=5.851708313196808E-4]:6.548249987397E-2,(112[&rate=5.851708313196808E-4]:5.728890916106E-1,(4[&rate=5.851708313196808E-4]:4.29334162069E-2,30[&rate=5.851708313196808E-4]:2.155361559329E-1)[&rate=5.851708313196808E-4]:4.724214288285E-1)[&rate=5.851708313196808E-4]:7.037002106135E-3)[&rate=5.851708313196808E-4]:1.2735231435E-1)[&rate=5.851708313196808E-4]:7.731663224266E-4,((105[&rate=5.851708313196808E-4]:3.00109191466E-1,117[&rate=5.851708313196808E-4]:3.302461777674E-1)[&rate=5.851708313196808E-4]:1.981463682609E-2,110[&rate=5.851708313196808E-4]:3.418416365112E-1)[&rate=5.851708313196808E-4]:3.607304858233E-1)[&rate=5.851708313196808E-4]:5.068240015766E-1)[&rate=5.851708313196808E-4]:1.686173890491E-1,(142[&rate=5.851708313196808E-4]:4.905867135841E-1,(141[&rate=5.851708313196808E-4]:4.565640703838E-1,(145[&rate=5.851708313196808E-4]:4.041709475219E-1,144[&rate=5.851708313196808E-4]:3.98691495467E-1)[&rate=5.851708313196808E-4]:5.513284888946E-2)[&rate=5.851708313196808E-4]:3.128291717275E-2)[&rate=5.851708313196808E-4]:1.065508991157E0)[&rate=5.851708313196808E-4]:2.157948606467E-2,((24[&rate=5.851708313196808E-4]:1.06794812016E0,((28[&rate=5.851708313196808E-4]:6.861782388138E-1,21[&rate=5.851708313196808E-4]:6.615207045674E-1)[&rate=5.851708313196808E-4]:1.061475894049E-1,1[&rate=5.851708313196808E-4]:6.024458355737E-3)[&rate=5.851708313196808E-4]:2.811017439965E-1)[&rate=5.851708313196808E-4]:2.701569336453E-1,(102[&rate=5.851708313196808E-4]:1.049758806594E-1,((23[&rate=5.851708313196808E-4]:7.1453583353E-1,(25[&rate=5.851708313196808E-4]:4.288547467726E-1,20[&rate=5.851708313196808E-4]:4.096766645808E-1)[&rate=5.851708313196808E-4]:2.966399908671E-1)[&rate=5.851708313196808E-4]:3.55394575682E-1,(11[&rate=5.851708313196808E-4]:5.834941844077E-1,140[&rate=5.851708313196808E-4]:5.64316102216E-1)[&rate=5.851708313196808E-4]:4.015047179551E-1)[&rate=5.851708313196808E-4]:1.857304029541E-1)[&rate=5.851708313196808E-4]:7.148533753E-2)[&rate=5.851708313196808E-4]:1.546386301507E-1)[&rate=5.851708313196808E-4]:1.215672183201E-1)[&rate=5.851708313196808E-4]:8.112665666693E-1)[&rate=5.851708313196808E-4]:1.751387528239E-1)[&rate=5.851708313196808E-4]:1.152127322789E-2)[&rate=5.851708313196808E-4]:1.192793881221E-2)[&rate=5.851708313196808E-4]:3.986119958708E-2,(2[&rate=5.851708313196808E-4]:7.202954303212E-1,((26[&rate=5.851708313196808E-4]:6.197562339422E-1,(7[&rate=5.851708313196808E-4]:2.557917034561E-1,8[&rate=5.851708313196808E-4]:2.557917034561E-1)[&rate=5.851708313196808E-4]:2.571152154175E-1)[&rate=5.851708313196808E-4]:1.995227420562E-1,(31[&rate=5.851708313196808E-4]:7.570225547416E-1,(22[&rate=5.851708313196808E-4]:3.163656979357E-1,27[&rate=5.851708313196808E-4]:3.328040541001E-1)[&rate=5.851708313196808E-4]:3.858623362579E-1)[&rate=5.851708313196808E-4]:1.060920376951E-1)[&rate=5.851708313196808E-4]:8.45780981585E-2)[&rate=5.851708313196808E-4]:1.76016955924E0)[&rate=5.851708313196808E-4]:8.927190663871E-2,147[&rate=5.851708313196808E-4]:6.703881425509E-1)[&rate=5.851708313196808E-4]:2.927561930348E-1,(((95[&rate=5.851708313196808E-4]:6.180131264747E-1,(100[&rate=5.851708313196808E-4]:2.964171363197E-1,94[&rate=5.851708313196808E-4]:2.964171363197E-1)[&rate=5.851708313196808E-4]:2.368965366029E-1)[&rate=5.851708313196808E-4]:4.919890190103E-2,98[&rate=5.851708313196808E-4]:6.56283066627E-1)[&rate=5.851708313196808E-4]:3.014873205608E-2,(96[&rate=5.851708313196808E-4]:3.780469566314E-1,99[&rate=5.851708313196808E-4]:4.135660823143E-1)[&rate=5.851708313196808E-4]:2.94723639866E-1)[&rate=5.851708313196808E-4]:3.477507882686E-1)[&rate=5.851708313196808E-4]:2.567555667753E-1)[&rate=5.851708313196808E-4]:3.637563662271E-1)[&rate=5.851708313196808E-4]:6.082409992077E-2)[&rate=5.851708313196808E-4]:3.274143307845E-2);
tree STATE_78840000 [&joint=-20965.1346949982,lnP=-20965.1346949982] = [&R] (((34[&rate=5.755687441372014E-4]:8.688662693195E-2,(66[&rate=5.755687441372014E-4]:4.940071149715E-1,((67[&rate=5.755687441372014E-4]:3.489287281603E-1,(122[&rate=5.755687441372014E-4]:2.506246742556E-1,(124[&rate=5.755687441372014E-4]:2.366716442057E-1,123[&rate=5.755687441372014E-4]:2.394038846428E-1)[&rate=5.755687441372014E-4]:1.122078961277E-2)[&rate=5.755687441372014E-4]:5.995766042454E-1)[&rate=5.755687441372014E-4]:1.073329057007E-1,(((135[&rate=5.755687441372014E-4]:7.133016352094E-1,(138[&rate=5.755687441372014E-4]:3.100373089249E-1,136[&rate=5.755687441372014E-4]:1.785304596097E-1)[&rate=5.755687441372014E-4]:6.032643262846E-1)[&rate=5.755687441372014E-4]:6.547956872985E-1,(119[&rate=5.755687441372014E-4]:1.11217514105E0,120[&rate=5.755687441372014E-4]:1.016284730091E0)[&rate=5.755687441372014E-4]:6.038673869378E-1)[&rate=5.755687441372014E-4]:6.698106294998E-2,126[&rate=5.755687441372014E-4]:9.973210682935E-1)[&rate=5.755687441372014E-4]:7.061147552524E-1)[&rate=5.755687441372014E-4]:3.774548111049E-2)[&rate=5.755687441372014E-4]:4.558932105905E-1)[&rate=5.755687441372014E-4]:2.464199413214E-2,(((59[&rate=5.755687441372014E-4]:4.131260176503E-1,((56[&rate=5.755687441372014E-4]:2.904092750003E-1,55[&rate=5.755687441372014E-4]:2.904092750003E-1)[&rate=5.755687441372014E-4]:4.231791923613E-2,((37[&rate=5.755687441372014E-4]:3.428319603662E-1,(57[&rate=5.755687441372014E-4]:2.924115819643E-1,58[&rate=5.755687441372014E-4]:3.088050245873E-1)[&rate=5.755687441372014E-4]:1.490125271879E-2)[&rate=5.755687441372014E-4]:8.431147721623E-3,54[&rate=5.755687441372014E-4]:2.747603758474E-1)[&rate=5.755687441372014E-4]:2.791217358049E-2)[&rate=5.755687441372014E-4]:7.220210210221E-2)[&rate=5.755687441372014E-4]:1.72318593975E-1,68[&rate=5.755687441372014E-4]:5.362642837564E-1)[&rate=5.755687441372014E-4]:8.162897313823E-1,(((((((77[&rate=5.755687441372014E-4]:3.726961756665E-1,73[&rate=5.755687441372014E-4]:3.781756277213E-1)[&rate=5.755687441372014E-4]:1.114820098132E-1,(((72[&rate=5.755687441372014E-4]:6.931490975318E-2,78[&rate=5.755687441372014E-4]:9.123271797249E-2)[&rate=5.755687441372014E-4]:2.439152429605E-1,82[&rate=5.755687441372014E-4]:3.43367139015E-1)[&rate=5.755687441372014E-4]:7.876626600933E-2,79[&rate=5.755687441372014E-4]:4.139142269423E-1)[&rate=5.755687441372014E-4]:3.464752018134E-2)[&rate=5.755687441372014E-4]:5.324330920852E-3,71[&rate=5.755687441372014E-4]:4.264888177705E-1)[&rate=5.755687441372014E-4]:7.244191998023E-2,(80[&rate=5.755687441372014E-4]:1.207958584049E-1,81[&rate=5.755687441372014E-4]:1.207958584049E-1)[&rate=5.755687441372014E-4]:3.973129615375E-1)[&rate=5.755687441372014E-4]:1.551682602572E-1,(75[&rate=5.755687441372014E-4]:7.105163519397E-1,((70[&rate=5.755687441372014E-4]:4.585629014894E-1,76[&rate=5.755687441372014E-4]:4.969190658728E-1)[&rate=5.755687441372014E-4]:2.319318277035E-2,74[&rate=5.755687441372014E-4]:5.201122486432E-1)[&rate=5.755687441372014E-4]:1.904041032965E-1)[&rate=5.755687441372014E-4]:1.207579675302E-2)[&rate=5.755687441372014E-4]:7.473905279274E-1,(((133[&rate=5.755687441372014E-4]:6.610145590609E-1,(137[&rate=5.755687441372014E-4]:2.707760397124E-1,134[&rate=5.755687441372014E-4]:1.995431630002E-1)[&rate=5.755687441372014E-4]:4.313344097595E-1)[&rate=5.755687441372014E-4]:7.519106843337E-1,53[&rate=5.755687441372014E-4]:6.308457464264E-1)[&rate=5.755687441372014E-4]:4.483577565144E-2,((103[&rate=5.755687441372014E-4]:6.675999328778E-1,((12[&rate=5.755687441372014E-4]:1.129188457784E-1,5[&rate=5.755687441372014E-4]:7.45626813949E-2)[&rate=5.755687441372014E-4]:4.129684835543E-1,29[&rate=5.755687441372014E-4]:6.327366444012E-1)[&rate=5.755687441372014E-4]:2.677400008054E-1)[&rate=5.755687441372014E-4]:1.656906127029E0,52[&rate=5.755687441372014E-4]:6.602123253456E-1)[&rate=5.755687441372014E-4]:2.366591804357E-2)[&rate=5.755687441372014E-4]:4.783809593022E-2)[&rate=5.755687441372014E-4]:1.11986709208E-1,125[&rate=5.755687441372014E-4]:6.251238135548E-1)[&rate=5.755687441372014E-4]:8.940968682506E-1)[&rate=5.755687441372014E-4]:1.697089423278E-1)[&rate=5.755687441372014E-4]:4.279752965607E-2,((((((36[&rate=5.755687441372014E-4]:7.768348830349E-2,(121[&rate=5.755687441372014E-4]:1.719410639326E0,127[&rate=5.755687441372014E-4]:2.160506529737E0)[&rate=5.755687441372014E-4]:4.377249037721E-1)[&rate=5.755687441372014E-4]:1.005270426328E-2,35[&rate=5.755687441372014E-4]:4.116085010101E-2)[&rate=5.755687441372014E-4]:2.098314631284E-1,(((128[&rate=5.755687441372014E-4]:1.358298794308E0,(((60[&rate=5.755687441372014E-4]:2.520624970933E-2,64[&rate=5.755687441372014E-4]:1.75891181216E-1)[&rate=5.755687441372014E-4]:2.768919130414E-1,(65[&rate=5.755687441372014E-4]:2.869391452036E-1,62[&rate=5.755687441372014E-4]:4.787199671213E-1)[&rate=5.755687441372014E-4]:1.515901754714E-2)[&rate=5.755687441372014E-4]:3.242047017075E-1,(61[&rate=5.755687441372014E-4]:7.450976725361E-2,63[&rate=5.755687441372014E-4]:3.341387684257E-2)[&rate=5.755687441372014E-4]:7.435739191223E-1)[&rate=5.755687441372014E-4]:6.799411353296E-1)[&rate=5.755687441372014E-4]:1.67819206357E-1,(69[&rate=5.755687441372014E-4]:7.352871050781E-1,(((132[&rate=5.755687441372014E-4]:1.720384584427E-1,(129[&rate=5.755687441372014E-4]:5.4671945432E-2,130[&rate=5.755687441372014E-4]:5.4671945432E-2)[&rate=5.755687441372014E-4]:1.146267869834E-1)[&rate=5.755687441372014E-4]:5.844392000106E-2,131[&rate=5.755687441372014E-4]:2.304823784438E-1)[&rate=5.755687441372014E-4]:3.038029251429E-1,118[&rate=5.755687441372014E-4]:6.685318789293E-1)[&rate=5.755687441372014E-4]:5.579632203911E-2)[&rate=5.755687441372014E-4]:9.415158270941E-1)[&rate=5.755687441372014E-4]:2.389199060008E-1,(45[&rate=5.755687441372014E-4]:7.828400442753E-1,((((49[&rate=5.755687441372014E-4]:4.348274627909E-1,50[&rate=5.755687441372014E-4]:4.348274627909E-1)[&rate=5.755687441372014E-4]:7.028490857559E-2,(51[&rate=5.755687441372014E-4]:4.201451736322E-1,47[&rate=5.755687441372014E-4]:4.474675780037E-1)[&rate=5.755687441372014E-4]:9.043167860855E-2)[&rate=5.755687441372014E-4]:8.983292268714E-4,44[&rate=5.755687441372014E-4]:5.333331049649E-1)[&rate=5.755687441372014E-4]:6.349072129735E-2,(((48[&rate=5.755687441372014E-4]:4.286702931242E-1,41[&rate=5.755687441372014E-4]:3.849544461297E-1)[&rate=5.755687441372014E-4]:1.360817251027E-2,42[&rate=5.755687441372014E-4]:4.040270995143E-1)[&rate=5.755687441372014E-4]:5.213497850086E-2,(46[&rate=5.755687441372014E-4]:3.802138435973E-1,43[&rate=5.755687441372014E-4]:3.802138435973E-1)[&rate=5.755687441372014E-4]:1.251285622865E-1)[&rate=5.755687441372014E-4]:9.694590125263E-2)[&rate=5.755687441372014E-4]:1.887484584502E-1)[&rate=5.755687441372014E-4]:2.088016500994E-1)[&rate=5.755687441372014E-4]:1.472152985113E-2)[&rate=5.755687441372014E-4]:5.831843045524E-1,((((101[&rate=5.755687441372014E-4]:6.50235031205E-1,(((((10[&rate=5.755687441372014E-4]:5.089533250649E-1,15[&rate=5.755687441372014E-4]:5.473094894483E-1)[&rate=5.755687441372014E-4]:2.316889852625E-1,6[&rate=5.755687441372014E-4]:7.24203954163E-1)[&rate=5.755687441372014E-4]:1.754404157606E-2,18[&rate=5.755687441372014E-4]:8.047616943692E-1)[&rate=5.755687441372014E-4]:1.203193260135E-1,((((88[&rate=5.755687441372014E-4]:1.722758475905E-1,89[&rate=5.755687441372014E-4]:1.859744777275E-1)[&rate=5.755687441372014E-4]:5.255201009417E-2,(85[&rate=5.755687441372014E-4]:1.934138566641E-1,83[&rate=5.755687441372014E-4]:1.934138566641E-1)[&rate=5.755687441372014E-4]:3.141400102057E-2)[&rate=5.755687441372014E-4]:1.799362032613E-3,((87[&rate=5.755687441372014E-4]:1.134807926126E-1,(92[&rate=5.755687441372014E-4]:6.506917300459E-2,(91[&rate=5.755687441372014E-4]:6.306120625199E-3,90[&rate=5.755687441372014E-4]:6.306120625199E-3)[&rate=5.755687441372014E-4]:5.876305237939E-2)[&rate=5.755687441372014E-4]:6.211024974506E-2)[&rate=5.755687441372014E-4]:5.059584667306E-2,((86[&rate=5.755687441372014E-4]:1.05962941225E-2,93[&rate=5.755687441372014E-4]:2.429492425951E-2)[&rate=5.755687441372014E-4]:9.415990867666E-2,84[&rate=5.755687441372014E-4]:1.047562027992E-1)[&rate=5.755687441372014E-4]:5.932043648654E-2)[&rate=5.755687441372014E-4]:6.255058043157E-2)[&rate=5.755687441372014E-4]:9.134136342462E-1,3[&rate=5.755687441372014E-4]:6.003148265664E-1)[&rate=5.755687441372014E-4]:2.096977006657E-1)[&rate=5.755687441372014E-4]:5.879513717987E-1,(((((28[&rate=5.755687441372014E-4]:6.918332255954E-1,21[&rate=5.755687441372014E-4]:6.67175691349E-1)[&rate=5.755687441372014E-4]:1.957882114903E-1,1[&rate=5.755687441372014E-4]:1.013200672228E-1)[&rate=5.755687441372014E-4]:4.385647790809E-2,24[&rate=5.755687441372014E-4]:9.259984629391E-1)[&rate=5.755687441372014E-4]:3.15271220267E-1,(102[&rate=5.755687441372014E-4]:2.483509599074E-2,((11[&rate=5.755687441372014E-4]:6.032779703102E-1,140[&rate=5.755687441372014E-4]:5.840998881185E-1)[&rate=5.755687441372014E-4]:2.214513631574E-2,(20[&rate=5.755687441372014E-4]:6.554892819096E-1,(23[&rate=5.755687441372014E-4]:6.226633385125E-1,25[&rate=5.755687441372014E-4]:6.336222426221E-1)[&rate=5.755687441372014E-4]:4.104512147919E-2)[&rate=5.755687441372014E-4]:4.664615348354E-2)[&rate=5.755687441372014E-4]:4.651654140223E-1)[&rate=5.755687441372014E-4]:5.479075159902E-2)[&rate=5.755687441372014E-4]:1.587712170809E-1,(((((115[&rate=5.755687441372014E-4]:6.056171320647E-1,(13[&rate=5.755687441372014E-4]:5.445281626247E-1,19[&rate=5.755687441372014E-4]:5.828843270084E-1)[&rate=5.755687441372014E-4]:1.432807502619E-1)[&rate=5.755687441372014E-4]:1.510139432797E-1,(109[&rate=5.755687441372014E-4]:6.226451351538E-1,(((104[&rate=5.755687441372014E-4]:2.842552839696E-1,114[&rate=5.755687441372014E-4]:2.239813113669E-1)[&rate=5.755687441372014E-4]:2.726676017632E-1,107[&rate=5.755687441372014E-4]:5.569228857328E-1)[&rate=5.755687441372014E-4]:2.986348485726E-3,108[&rate=5.755687441372014E-4]:5.571695081912E-1)[&rate=5.755687441372014E-4]:4.355781874352E-2)[&rate=5.755687441372014E-4]:2.134379949852E-1)[&rate=5.755687441372014E-4]:3.689262205452E-2,((116[&rate=5.755687441372014E-4]:6.290826401741E-1,(139[&rate=5.755687441372014E-4]:7.774703855469E-1,(111[&rate=5.755687441372014E-4]:1.944102593991E-2,106[&rate=5.755687441372014E-4]:3.002669775534E-3)[&rate=5.755687441372014E-4]:5.826868938536E-1)[&rate=5.755687441372014E-4]:1.036670491478E-1)[&rate=5.755687441372014E-4]:7.214194892041E-3,(148[&rate=5.755687441372014E-4]:1.922863261687E-1,143[&rate=5.755687441372014E-4]:1.895466001413E-1)[&rate=5.755687441372014E-4]:4.823666732812E-1)[&rate=5.755687441372014E-4]:1.572268623328E-1)[&rate=5.755687441372014E-4]:3.17078286123E-1,((((4[&rate=5.755687441372014E-4]:6.65143409834E-2,30[&rate=5.755687441372014E-4]:2.391170807094E-1)[&rate=5.755687441372014E-4]:7.039052534507E-1,((17[&rate=5.755687441372014E-4]:6.341199785275E-1,14[&rate=5.755687441372014E-4]:5.957638141438E-1)[&rate=5.755687441372014E-4]:1.318504989004E-1,9[&rate=5.755687441372014E-4]:7.193951349621E-1)[&rate=5.755687441372014E-4]:1.003395279651E-1)[&rate=5.755687441372014E-4]:3.926661806213E-2,(112[&rate=5.755687441372014E-4]:7.691068475014E-1,(117[&rate=5.755687441372014E-4]:5.659564482185E-1,113[&rate=5.755687441372014E-4]:5.632167221909E-1)[&rate=5.755687441372014E-4]:2.058901253105E-1)[&rate=5.755687441372014E-4]:9.811361157002E-2)[&rate=5.755687441372014E-4]:3.661287760164E-2,(110[&rate=5.755687441372014E-4]:6.149870328352E-1,105[&rate=5.755687441372014E-4]:5.930692246162E-1)[&rate=5.755687441372014E-4]:2.833668517831E-1)[&rate=5.755687441372014E-4]:2.889604276708E-1)[&rate=5.755687441372014E-4]:7.728232112636E-2,(142[&rate=5.755687441372014E-4]:4.22255317517E-1,(144[&rate=5.755687441372014E-4]:7.641819373043E-2,(141[&rate=5.755687441372014E-4]:6.264257052948E-2,145[&rate=5.755687441372014E-4]:6.538229655707E-2)[&rate=5.755687441372014E-4]:1.651534922831E-2)[&rate=5.755687441372014E-4]:3.403576717316E-1)[&rate=5.755687441372014E-4]:1.02042350768E0)[&rate=5.755687441372014E-4]:4.229358194004E-2)[&rate=5.755687441372014E-4]:1.623065603875E-1)[&rate=5.755687441372014E-4]:2.550108582017E-1)[&rate=5.755687441372014E-4]:8.87922375783E-1,(147[&rate=5.755687441372014E-4]:4.907784957617E-1,(((((((31[&rate=5.755687441372014E-4]:6.94628173085E-1,2[&rate=5.755687441372014E-4]:4.672309128109E-1)[&rate=5.755687441372014E-4]:1.655350215383E-1,(26[&rate=5.755687441372014E-4]:6.829501221639E-1,(7[&rate=5.755687441372014E-4]:3.514473983915E-1,8[&rate=5.755687441372014E-4]:3.514473983915E-1)[&rate=5.755687441372014E-4]:2.246534087038E-1)[&rate=5.755687441372014E-4]:1.33377456021E-1)[&rate=5.755687441372014E-4]:1.021194008898E-1,(22[&rate=5.755687441372014E-4]:6.378446142779E-1,27[&rate=5.755687441372014E-4]:6.542829704423E-1)[&rate=5.755687441372014E-4]:2.696434606872E-1)[&rate=5.755687441372014E-4]:1.603221683801E0,146[&rate=5.755687441372014E-4]:5.015997954458E-1)[&rate=5.755687441372014E-4]:1.05392202617E-2,39[&rate=5.755687441372014E-4]:3.919204364726E-1)[&rate=5.755687441372014E-4]:1.21977417614E-2,97[&rate=5.755687441372014E-4]:3.330799268678E-1)[&rate=5.755687441372014E-4]:1.787497848025E-2,16[&rate=5.755687441372014E-4]:2.507486082832E0)[&rate=5.755687441372014E-4]:1.140828986708E-2)[&rate=5.755687441372014E-4]:1.315918014128E-1)[&rate=5.755687441372014E-4]:8.964479202507E-2,((98[&rate=5.755687441372014E-4]:7.449839848745E-1,((99[&rate=5.755687441372014E-4]:6.271742151707E-1,96[&rate=5.755687441372014E-4]:5.916550894879E-1)[&rate=5.755687441372014E-4]:1.2696924059E-1,40[&rate=5.755687441372014E-4]:6.038702317172E-1)[&rate=5.755687441372014E-4]:1.269845261101E-2)[&rate=5.755687441372014E-4]:1.728651523227E-2,(95[&rate=5.755687441372014E-4]:6.011944254739E-1,(100[&rate=5.755687441372014E-4]:4.568770899602E-1,94[&rate=5.755687441372014E-4]:4.568770899602E-1)[&rate=5.755687441372014E-4]:5.961788196164E-2)[&rate=5.755687441372014E-4]:1.720050363816E-1)[&rate=5.755687441372014E-4]:2.078284045879E-2)[&rate=5.755687441372014E-4]:3.363954840799E-1,38[&rate=5.755687441372014E-4]:9.227275131701E-1)[&rate=5.755687441372014E-4]:5.138145511272E-1)[&rate=5.755687441372014E-4]:8.723849991653E-2,32[&rate=5.755687441372014E-4]:3.648361084913E-2)[&rate=5.755687441372014E-4]:6.251094169162E-2,33[&rate=5.755687441372014E-4]:1.044740045955E-1)[&rate=5.755687441372014E-4]:3.341378996032E-2);
tree STATE_78930000 [&joint=-20964.356388548073,lnP=-20964.356388548073] = [&R] ((34[&rate=5.634904054517051E-4]:1.199235342704E-1,((((((57[&rate=5.634904054517051E-4]:5.60520391924E-1,((56[&rate=5.634904054517051E-4]:3.815056849492E-1,55[&rate=5.634904054517051E-4]:3.815056849492E-1)[&rate=5.634904054517051E-4]:1.121096355283E-1,((58[&rate=5.634904054517051E-4]:3.904061923792E-1,59[&rate=5.634904054517051E-4]:3.712805093191E-1)[&rate=5.634904054517051E-4]:1.554456216185E-2,(37[&rate=5.634904054517051E-4]:2.619794362811E-1,54[&rate=5.634904054517051E-4]:1.854767040407E-1)[&rate=5.634904054517051E-4]:1.630970013201E-1)[&rate=5.634904054517051E-4]:1.149869703082E-1)[&rate=5.634904054517051E-4]:5.597610969777E-2)[&rate=5.634904054517051E-4]:2.583942660279E-1,68[&rate=5.634904054517051E-4]:7.670020896458E-1)[&rate=5.634904054517051E-4]:4.068161366051E-1,(((52[&rate=5.634904054517051E-4]:7.890330859753E-1,(103[&rate=5.634904054517051E-4]:5.81995948335E-1,((12[&rate=5.634904054517051E-4]:3.605661713891E-1,5[&rate=5.634904054517051E-4]:3.222100070056E-1)[&rate=5.634904054517051E-4]:2.666955483384E-1,29[&rate=5.634904054517051E-4]:7.34111034796E-1)[&rate=5.634904054517051E-4]:8.076162586773E-2)[&rate=5.634904054517051E-4]:1.871330872201E0)[&rate=5.634904054517051E-4]:2.275349811879E-2,((134[&rate=5.634904054517051E-4]:4.651111502545E-1,(137[&rate=5.634904054517051E-4]:4.697293261563E-1,133[&rate=5.634904054517051E-4]:4.286334357452E-1)[&rate=5.634904054517051E-4]:6.66147008104E-2)[&rate=5.634904054517051E-4]:1.081041806071E0,(((((77[&rate=5.634904054517051E-4]:3.677399735469E-1,71[&rate=5.634904054517051E-4]:3.047262749168E-1)[&rate=5.634904054517051E-4]:4.399562501279E-2,(79[&rate=5.634904054517051E-4]:3.466751440712E-1,((72[&rate=5.634904054517051E-4]:7.395994488778E-2,78[&rate=5.634904054517051E-4]:9.587775310709E-2)[&rate=5.634904054517051E-4]:1.955739174899E-1,82[&rate=5.634904054517051E-4]:2.996708486791E-1)[&rate=5.634904054517051E-4]:5.522347347417E-2)[&rate=5.634904054517051E-4]:2.944401613248E-2)[&rate=5.634904054517051E-4]:3.505734082671E-2,((80[&rate=5.634904054517051E-4]:1.042871688908E-1,81[&rate=5.634904054517051E-4]:1.042871688908E-1)[&rate=5.634904054517051E-4]:1.878364265636E-1,73[&rate=5.634904054517051E-4]:3.414386639475E-1)[&rate=5.634904054517051E-4]:1.108337274937E-1)[&rate=5.634904054517051E-4]:2.920855562165E-1,(75[&rate=5.634904054517051E-4]:5.14537939059E-1,((70[&rate=5.634904054517051E-4]:3.173034743775E-1,74[&rate=5.634904054517051E-4]:3.55659638761E-1)[&rate=5.634904054517051E-4]:1.412517869016E-2,76[&rate=5.634904054517051E-4]:3.697848174512E-1)[&rate=5.634904054517051E-4]:1.447531216078E-1)[&rate=5.634904054517051E-4]:2.298200085987E-1)[&rate=5.634904054517051E-4]:7.021662921164E-1,53[&rate=5.634904054517051E-4]:7.00061181162E-1)[&rate=5.634904054517051E-4]:9.414926449648E-2)[&rate=5.634904054517051E-4]:9.379417124244E-3)[&rate=5.634904054517051E-4]:3.601999436997E-1,125[&rate=5.634904054517051E-4]:9.534072928212E-1)[&rate=5.634904054517051E-4]:3.870776000964E-1)[&rate=5.634904054517051E-4]:1.998236603532E-1,((67[&rate=5.634904054517051E-4]:2.370916939753E-1,(123[&rate=5.634904054517051E-4]:3.11372004745E-1,(122[&rate=5.634904054517051E-4]:2.853817659271E-1,124[&rate=5.634904054517051E-4]:2.8264952549E-1)[&rate=5.634904054517051E-4]:2.599023881788E-2)[&rate=5.634904054517051E-4]:4.26992239571E-1)[&rate=5.634904054517051E-4]:5.975921874742E-2,((119[&rate=5.634904054517051E-4]:1.954777286271E0,((120[&rate=5.634904054517051E-4]:1.799604345911E0,(135[&rate=5.634904054517051E-4]:5.128847726374E-1,(138[&rate=5.634904054517051E-4]:1.980917289672E-1,136[&rate=5.634904054517051E-4]:6.658487965201E-2)[&rate=5.634904054517051E-4]:5.147930436703E-1)[&rate=5.634904054517051E-4]:1.034664778753E0)[&rate=5.634904054517051E-4]:3.195037855453E-2,126[&rate=5.634904054517051E-4]:1.141742612781E0)[&rate=5.634904054517051E-4]:2.733215084636E-2)[&rate=5.634904054517051E-4]:3.41752484892E-1,66[&rate=5.634904054517051E-4]:2.636530588342E-1)[&rate=5.634904054517051E-4]:3.319785388854E-2)[&rate=5.634904054517051E-4]:5.29070336109E-1)[&rate=5.634904054517051E-4]:1.397851711683E-2,((35[&rate=5.634904054517051E-4]:4.046239407062E-1,(((((((65[&rate=5.634904054517051E-4]:2.350915576881E-1,(64[&rate=5.634904054517051E-4]:3.208332746179E-1,62[&rate=5.634904054517051E-4]:3.619291650289E-1)[&rate=5.634904054517051E-4]:6.494321457694E-2)[&rate=5.634904054517051E-4]:4.723820860587E-2,60[&rate=5.634904054517051E-4]:2.82329766294E-1)[&rate=5.634904054517051E-4]:1.89569092971E-1,(61[&rate=5.634904054517051E-4]:1.736262400948E-1,63[&rate=5.634904054517051E-4]:1.325303496837E-1)[&rate=5.634904054517051E-4]:4.90053441088E-1)[&rate=5.634904054517051E-4]:1.368475347609E0,(128[&rate=5.634904054517051E-4]:1.754998522463E0,(((130[&rate=5.634904054517051E-4]:2.828696676341E-1,131[&rate=5.634904054517051E-4]:2.856093936615E-1)[&rate=5.634904054517051E-4]:7.673094337965E-2,(129[&rate=5.634904054517051E-4]:1.946493491863E-1,132[&rate=5.634904054517051E-4]:1.973890752136E-1)[&rate=5.634904054517051E-4]:1.649512618275E-1)[&rate=5.634904054517051E-4]:4.810337003964E-1,(118[&rate=5.634904054517051E-4]:7.164271700362E-1,69[&rate=5.634904054517051E-4]:7.273860741459E-1)[&rate=5.634904054517051E-4]:2.611934427439E-1)[&rate=5.634904054517051E-4]:9.171039370802E-1)[&rate=5.634904054517051E-4]:1.374304789315E-1)[&rate=5.634904054517051E-4]:1.761160209294E-3,(45[&rate=5.634904054517051E-4]:9.101854915199E-1,((50[&rate=5.634904054517051E-4]:5.389586581739E-1,49[&rate=5.634904054517051E-4]:5.389586581739E-1)[&rate=5.634904054517051E-4]:1.122738242723E-1,((47[&rate=5.634904054517051E-4]:4.599228358446E-1,44[&rate=5.634904054517051E-4]:4.544583549703E-1)[&rate=5.634904054517051E-4]:1.948810961529E-1,((((41[&rate=5.634904054517051E-4]:4.721484638828E-1,43[&rate=5.634904054517051E-4]:5.267932726258E-1)[&rate=5.634904054517051E-4]:2.549657013219E-2,(42[&rate=5.634904054517051E-4]:1.872330882497E-1,48[&rate=5.634904054517051E-4]:2.254844543699E-1)[&rate=5.634904054517051E-4]:3.158764266396E-1)[&rate=5.634904054517051E-4]:2.024856526839E-2,46[&rate=5.634904054517051E-4]:5.725384080264E-1)[&rate=5.634904054517051E-4]:4.396483178411E-2,51[&rate=5.634904054517051E-4]:5.89180835439E-1)[&rate=5.634904054517051E-4]:3.830069218692E-2)[&rate=5.634904054517051E-4]:2.921543569457E-2)[&rate=5.634904054517051E-4]:2.343628451393E-1)[&rate=5.634904054517051E-4]:2.106084577925E-1)[&rate=5.634904054517051E-4]:2.381123823556E-2,(127[&rate=5.634904054517051E-4]:2.932486146322E0,36[&rate=5.634904054517051E-4]:4.119382011163E-1)[&rate=5.634904054517051E-4]:2.387141790114E-2)[&rate=5.634904054517051E-4]:4.028950492506E-3,121[&rate=5.634904054517051E-4]:2.519290624304E0)[&rate=5.634904054517051E-4]:1.136071366204E-2)[&rate=5.634904054517051E-4]:3.165414777345E-1,(((40[&rate=5.634904054517051E-4]:5.86000202998E-1,((16[&rate=5.634904054517051E-4]:2.643384780073E0,146[&rate=5.634904054517051E-4]:6.781104331904E-1)[&rate=5.634904054517051E-4]:1.723077376766E-3,97[&rate=5.634904054517051E-4]:4.885766799661E-1)[&rate=5.634904054517051E-4]:2.638527166576E-2)[&rate=5.634904054517051E-4]:3.914184368318E-2,((147[&rate=5.634904054517051E-4]:6.615882696729E-1,(((31[&rate=5.634904054517051E-4]:8.602266086848E-1,((22[&rate=5.634904054517051E-4]:4.863077633659E-1,27[&rate=5.634904054517051E-4]:5.027461195303E-1)[&rate=5.634904054517051E-4]:2.187102352435E-1,(26[&rate=5.634904054517051E-4]:6.509919257188E-1,(7[&rate=5.634904054517051E-4]:2.827197863084E-1,8[&rate=5.634904054517051E-4]:2.827197863084E-1)[&rate=5.634904054517051E-4]:2.614228243419E-1)[&rate=5.634904054517051E-4]:6.498497700025E-2)[&rate=5.634904054517051E-4]:1.004140895273E-1)[&rate=5.634904054517051E-4]:1.742171694591E-1,2[&rate=5.634904054517051E-4]:8.070465178699E-1)[&rate=5.634904054517051E-4]:1.683809290143E0,39[&rate=5.634904054517051E-4]:5.341300051836E-1)[&rate=5.634904054517051E-4]:7.008121530898E-2)[&rate=5.634904054517051E-4]:3.440638521682E-3,((99[&rate=5.634904054517051E-4]:6.456603906722E-1,96[&rate=5.634904054517051E-4]:6.101412649893E-1)[&rate=5.634904054517051E-4]:8.561071611648E-2,(94[&rate=5.634904054517051E-4]:5.872850023991E-1,(((100[&rate=5.634904054517051E-4]:1.853971861418E-1,95[&rate=5.634904054517051E-4]:2.700966396939E-1)[&rate=5.634904054517051E-4]:3.010217155617E-1,(101[&rate=5.634904054517051E-4]:7.783801253731E-1,(((((10[&rate=5.634904054517051E-4]:4.269618274501E-1,15[&rate=5.634904054517051E-4]:4.653179918335E-1)[&rate=5.634904054517051E-4]:4.694238126221E-1,(18[&rate=5.634904054517051E-4]:6.891084317335E-1,3[&rate=5.634904054517051E-4]:5.740399385829E-1)[&rate=5.634904054517051E-4]:2.538525508045E-1)[&rate=5.634904054517051E-4]:1.510163359004E-2,6[&rate=5.634904054517051E-4]:8.950489174979E-1)[&rate=5.634904054517051E-4]:2.138379473049E-1,((88[&rate=5.634904054517051E-4]:7.569513576505E-2,89[&rate=5.634904054517051E-4]:8.939376590207E-2)[&rate=5.634904054517051E-4]:3.563349648118E-1,((87[&rate=5.634904054517051E-4]:1.861888502737E-1,((86[&rate=5.634904054517051E-4]:1.09221863582E-1,93[&rate=5.634904054517051E-4]:1.229204937191E-1)[&rate=5.634904054517051E-4]:2.386242430593E-2,(84[&rate=5.634904054517051E-4]:1.14095713582E-1,(83[&rate=5.634904054517051E-4]:7.562943536691E-2,85[&rate=5.634904054517051E-4]:7.562943536691E-2)[&rate=5.634904054517051E-4]:3.84662782151E-2)[&rate=5.634904054517051E-4]:1.898857430597E-2)[&rate=5.634904054517051E-4]:5.31045623857E-2)[&rate=5.634904054517051E-4]:3.48083892594E-3,(92[&rate=5.634904054517051E-4]:1.537191208744E-1,(91[&rate=5.634904054517051E-4]:9.220867323917E-2,90[&rate=5.634904054517051E-4]:9.220867323917E-2)[&rate=5.634904054517051E-4]:6.151044763527E-2)[&rate=5.634904054517051E-4]:4.964919846218E-2)[&rate=5.634904054517051E-4]:2.423604113773E-1)[&rate=5.634904054517051E-4]:1.164527997103E0)[&rate=5.634904054517051E-4]:3.603152264463E-1,(((((((148[&rate=5.634904054517051E-4]:2.050724050162E-1,143[&rate=5.634904054517051E-4]:2.023326789889E-1)[&rate=5.634904054517051E-4]:4.165527782064E-1,((111[&rate=5.634904054517051E-4]:3.435135662867E-2,106[&rate=5.634904054517051E-4]:1.79130004643E-2)[&rate=5.634904054517051E-4]:3.490319125609E-1,139[&rate=5.634904054517051E-4]:5.58725734943E-1)[&rate=5.634904054517051E-4]:2.765980784165E-1)[&rate=5.634904054517051E-4]:7.686744168253E-2,116[&rate=5.634904054517051E-4]:6.601364605215E-1)[&rate=5.634904054517051E-4]:1.751021234138E-1,((((104[&rate=5.634904054517051E-4]:1.945296457118E-1,114[&rate=5.634904054517051E-4]:1.342556731091E-1)[&rate=5.634904054517051E-4]:2.116650446523E-1,108[&rate=5.634904054517051E-4]:4.034549643367E-1)[&rate=5.634904054517051E-4]:8.902350995354E-2,(109[&rate=5.634904054517051E-4]:3.119314154142E-1,107[&rate=5.634904054517051E-4]:2.927533332225E-1)[&rate=5.634904054517051E-4]:2.024648670951E-1)[&rate=5.634904054517051E-4]:1.877975369104E-1,((13[&rate=5.634904054517051E-4]:4.217424629587E-1,19[&rate=5.634904054517051E-4]:4.600986273424E-1)[&rate=5.634904054517051E-4]:2.276153100856E-1,115[&rate=5.634904054517051E-4]:5.671659922225E-1)[&rate=5.634904054517051E-4]:5.557577240278E-2)[&rate=5.634904054517051E-4]:2.1249681931E-1)[&rate=5.634904054517051E-4]:3.294170747121E-1,(((110[&rate=5.634904054517051E-4]:5.725057515871E-1,105[&rate=5.634904054517051E-4]:5.50587943368E-1)[&rate=5.634904054517051E-4]:6.27747286479E-2,117[&rate=5.634904054517051E-4]:6.434996583173E-1)[&rate=5.634904054517051E-4]:2.742453740668E-1,(113[&rate=5.634904054517051E-4]:7.829105531751E-1,(112[&rate=5.634904054517051E-4]:6.877379532684E-1,(9[&rate=5.634904054517051E-4]:6.637975415939E-1,((4[&rate=5.634904054517051E-4]:2.023760112551E-1,30[&rate=5.634904054517051E-4]:3.749787509811E-1)[&rate=5.634904054517051E-4]:3.81182180564E-1,(17[&rate=5.634904054517051E-4]:4.396736510573E-1,14[&rate=5.634904054517051E-4]:4.013174866736E-1)[&rate=5.634904054517051E-4]:2.397749517206E-1)[&rate=5.634904054517051E-4]:3.092428128181E-2)[&rate=5.634904054517051E-4]:1.572123359237E-2)[&rate=5.634904054517051E-4]:9.517259990674E-2)[&rate=5.634904054517051E-4]:1.320947531814E-1)[&rate=5.634904054517051E-4]:3.318421331128E-1)[&rate=5.634904054517051E-4]:1.50677694119E-1,(142[&rate=5.634904054517051E-4]:1.279061897723E-1,((141[&rate=5.634904054517051E-4]:6.023947659932E-2,145[&rate=5.634904054517051E-4]:6.297920262691E-2)[&rate=5.634904054517051E-4]:1.27800354623E-2,144[&rate=5.634904054517051E-4]:7.027978603426E-2)[&rate=5.634904054517051E-4]:5.214695168306E-2)[&rate=5.634904054517051E-4]:1.442221683542E0)[&rate=5.634904054517051E-4]:3.632345374436E-2,((((23[&rate=5.634904054517051E-4]:5.036844159724E-1,(25[&rate=5.634904054517051E-4]:4.131411467599E-1,20[&rate=5.634904054517051E-4]:3.939630645682E-1)[&rate=5.634904054517051E-4]:1.015021733221E-1)[&rate=5.634904054517051E-4]:3.155286912861E-1,(11[&rate=5.634904054517051E-4]:6.765685977612E-1,140[&rate=5.634904054517051E-4]:6.573905155695E-1)[&rate=5.634904054517051E-4]:5.771300264806E-2)[&rate=5.634904054517051E-4]:3.900710216408E-1,102[&rate=5.634904054517051E-4]:5.859919739258E-2)[&rate=5.634904054517051E-4]:2.54247254778E-1,(24[&rate=5.634904054517051E-4]:1.037055204338E0,(1[&rate=5.634904054517051E-4]:9.739228151247E-2,(21[&rate=5.634904054517051E-4]:6.508004289063E-1,28[&rate=5.634904054517051E-4]:6.754579631527E-1)[&rate=5.634904054517051E-4]:2.082356882227E-1)[&rate=5.634904054517051E-4]:1.588410050174E-1)[&rate=5.634904054517051E-4]:4.374350834489E-1)[&rate=5.634904054517051E-4]:4.702953242243E-2)[&rate=5.634904054517051E-4]:6.001103816293E-2)[&rate=5.634904054517051E-4]:3.63972554672E-1)[&rate=5.634904054517051E-4]:6.265581265812E-1)[&rate=5.634904054517051E-4]:4.750222121816E-2,98[&rate=5.634904054517051E-4]:6.07691614725E-1)[&rate=5.634904054517051E-4]:5.336387947742E-2)[&rate=5.634904054517051E-4]:4.835768908902E-2)[&rate=5.634904054517051E-4]:2.665397626916E-2)[&rate=5.634904054517051E-4]:1.74901876669E-2)[&rate=5.634904054517051E-4]:4.132829988309E-1,38[&rate=5.634904054517051E-4]:9.70119034583E-1)[&rate=5.634904054517051E-4]:3.534118303732E-1)[&rate=5.634904054517051E-4]:1.187343475078E-1)[&rate=5.634904054517051E-4]:1.059832352329E-1,32[&rate=5.634904054517051E-4]:6.095149433229E-2)[&rate=5.634904054517051E-4]:3.705423171901E-2)[&rate=5.634904054517051E-4]:1.247639130044E-3,33[&rate=5.634904054517051E-4]:1.047328172361E-1);
tree STATE_79020000 [&joint=-20990.86825875247,lnP=-20990.86825875247] = [&R] ((33[&rate=5.61583120177054E-4]:1.075688618281E-1,(((((((120[&rate=5.61583120177054E-4]:1.725283024649E0,(135[&rate=5.61583120177054E-4]:4.557260414698E-1,(138[&rate=5.61583120177054E-4]:2.740779365243E-1,136[&rate=5.61583120177054E-4]:1.425710872091E-1)[&rate=5.61583120177054E-4]:3.816481049456E-1)[&rate=5.61583120177054E-4]:1.017502188659E0)[&rate=5.61583120177054E-4]:7.721144416765E-2,126[&rate=5.61583120177054E-4]:1.112682357132E0)[&rate=5.61583120177054E-4]:2.357058334942E-1,119[&rate=5.61583120177054E-4]:2.13409071327E0)[&rate=5.61583120177054E-4]:1.304620169313E-1,66[&rate=5.61583120177054E-4]:2.316760178721E-1)[&rate=5.61583120177054E-4]:1.331853488039E-1,(67[&rate=5.61583120177054E-4]:2.026354561511E-1,(122[&rate=5.61583120177054E-4]:2.771451927977E-1,(124[&rate=5.61583120177054E-4]:1.724489337212E-1,123[&rate=5.61583120177054E-4]:1.751811741583E-1)[&rate=5.61583120177054E-4]:1.019640186394E-1)[&rate=5.61583120177054E-4]:4.26762813694E-1)[&rate=5.61583120177054E-4]:1.622259105249E-1)[&rate=5.61583120177054E-4]:5.780514676913E-1,34[&rate=5.61583120177054E-4]:7.989913573716E-2)[&rate=5.61583120177054E-4]:7.74188002857E-3,32[&rate=5.61583120177054E-4]:6.572320754664E-2)[&rate=5.61583120177054E-4]:3.636620222673E-2)[&rate=5.61583120177054E-4]:1.130781763696E-1,((((56[&rate=5.61583120177054E-4]:4.69454094278E-1,(55[&rate=5.61583120177054E-4]:4.565858003377E-1,(((37[&rate=5.61583120177054E-4]:1.037748050255E-1,57[&rate=5.61583120177054E-4]:6.825567934242E-2)[&rate=5.61583120177054E-4]:8.028957350813E-2,58[&rate=5.61583120177054E-4]:1.649386954735E-1)[&rate=5.61583120177054E-4]:1.490868942939E-1,(54[&rate=5.61583120177054E-4]:2.42053035591E-1,59[&rate=5.61583120177054E-4]:2.803044017112E-1)[&rate=5.61583120177054E-4]:1.459550499616E-2)[&rate=5.61583120177054E-4]:1.69882614942E-1)[&rate=5.61583120177054E-4]:1.286829394029E-2)[&rate=5.61583120177054E-4]:4.05589264419E-1,68[&rate=5.61583120177054E-4]:8.340597521397E-1)[&rate=5.61583120177054E-4]:3.820787353588E-1,((53[&rate=5.61583120177054E-4]:8.465639647617E-1,(((134[&rate=5.61583120177054E-4]:4.183679921339E-1,(137[&rate=5.61583120177054E-4]:4.885475466586E-1,133[&rate=5.61583120177054E-4]:4.474516562476E-1)[&rate=5.61583120177054E-4]:1.053322187478E-3)[&rate=5.61583120177054E-4]:9.078389562954E-1,(52[&rate=5.61583120177054E-4]:3.627620898803E-1,(103[&rate=5.61583120177054E-4]:1.146835715203E0,((12[&rate=5.61583120177054E-4]:3.815966364325E-1,5[&rate=5.61583120177054E-4]:3.432404720491E-1)[&rate=5.61583120177054E-4]:1.855854361168E-1,29[&rate=5.61583120177054E-4]:6.740313876178E-1)[&rate=5.61583120177054E-4]:7.056810399136E-1)[&rate=5.61583120177054E-4]:8.802201092386E-1)[&rate=5.61583120177054E-4]:2.196990691933E-1)[&rate=5.61583120177054E-4]:1.273577761271E-1,((((73[&rate=5.61583120177054E-4]:4.111031352648E-1,71[&rate=5.61583120177054E-4]:3.426099845799E-1)[&rate=5.61583120177054E-4]:1.227482973478E-1,(80[&rate=5.61583120177054E-4]:1.178733118948E-1,81[&rate=5.61583120177054E-4]:1.178733118948E-1)[&rate=5.61583120177054E-4]:3.666630522246E-1)[&rate=5.61583120177054E-4]:3.456451678171E-2,((82[&rate=5.61583120177054E-4]:3.327214038753E-1,(79[&rate=5.61583120177054E-4]:1.710741218621E-1,(72[&rate=5.61583120177054E-4]:6.08291154424E-3,78[&rate=5.61583120177054E-4]:2.800071976355E-2)[&rate=5.61583120177054E-4]:1.430734020985E-1)[&rate=5.61583120177054E-4]:1.534281039311E-1)[&rate=5.61583120177054E-4]:8.653003913649E-2,77[&rate=5.61583120177054E-4]:4.466487032858E-1)[&rate=5.61583120177054E-4]:1.162877940537E-1)[&rate=5.61583120177054E-4]:1.222622841317E-1,((76[&rate=5.61583120177054E-4]:4.906109013913E-1,(70[&rate=5.61583120177054E-4]:4.10686017352E-1,74[&rate=5.61583120177054E-4]:4.490421817355E-1)[&rate=5.61583120177054E-4]:4.156871965579E-2)[&rate=5.61583120177054E-4]:4.657721222649E-2,75[&rate=5.61583120177054E-4]:5.371881136178E-1)[&rate=5.61583120177054E-4]:1.534901199082E-1)[&rate=5.61583120177054E-4]:7.574070389754E-1)[&rate=5.61583120177054E-4]:1.449417508723E-1)[&rate=5.61583120177054E-4]:3.107251678147E-1,125[&rate=5.61583120177054E-4]:9.469066189152E-1)[&rate=5.61583120177054E-4]:4.358985352501E-1)[&rate=5.61583120177054E-4]:3.908765435293E-1,((36[&rate=5.61583120177054E-4]:2.492640166188E-1,((((((64[&rate=5.61583120177054E-4]:3.61729335087E-1,(62[&rate=5.61583120177054E-4]:4.004725397688E-1,60[&rate=5.61583120177054E-4]:2.086917178511E-1)[&rate=5.61583120177054E-4]:2.352685729217E-3)[&rate=5.61583120177054E-4]:1.861698139298E-2,65[&rate=5.61583120177054E-4]:2.296613849733E-1)[&rate=5.61583120177054E-4]:2.517054318861E-1,(61[&rate=5.61583120177054E-4]:4.770999702317E-1,63[&rate=5.61583120177054E-4]:4.360040798206E-1)[&rate=5.61583120177054E-4]:1.960476685455E-1)[&rate=5.61583120177054E-4]:8.118012007435E-1,(128[&rate=5.61583120177054E-4]:1.089750733595E0,(69[&rate=5.61583120177054E-4]:9.931098950735E-1,(((129[&rate=5.61583120177054E-4]:2.407113329668E-1,(131[&rate=5.61583120177054E-4]:7.204737553471E-2,130[&rate=5.61583120177054E-4]:6.930764950735E-2)[&rate=5.61583120177054E-4]:1.714036834595E-1)[&rate=5.61583120177054E-4]:6.573633697207E-2,132[&rate=5.61583120177054E-4]:3.091873959662E-1)[&rate=5.61583120177054E-4]:4.597344667152E-1,118[&rate=5.61583120177054E-4]:9.03168438024E-1)[&rate=5.61583120177054E-4]:7.898255293983E-2)[&rate=5.61583120177054E-4]:2.473257700289E-1)[&rate=5.61583120177054E-4]:2.554720785279E-1)[&rate=5.61583120177054E-4]:3.061910777023E-1,(45[&rate=5.61583120177054E-4]:7.25422835081E-1,((50[&rate=5.61583120177054E-4]:3.817675825688E-1,49[&rate=5.61583120177054E-4]:3.817675825688E-1)[&rate=5.61583120177054E-4]:2.537953305568E-1,(51[&rate=5.61583120177054E-4]:5.834640430038E-1,((47[&rate=5.61583120177054E-4]:2.568460250823E-1,44[&rate=5.61583120177054E-4]:2.51381544208E-1)[&rate=5.61583120177054E-4]:3.110374281813E-1,((43[&rate=5.61583120177054E-4]:3.623227134602E-1,46[&rate=5.61583120177054E-4]:3.623227134602E-1)[&rate=5.61583120177054E-4]:1.023954371458E-1,(42[&rate=5.61583120177054E-4]:2.486328235128E-1,(48[&rate=5.61583120177054E-4]:2.125241554043E-1,41[&rate=5.61583120177054E-4]:1.688083084098E-1)[&rate=5.61583120177054E-4]:7.436003422877E-2)[&rate=5.61583120177054E-4]:1.669049992244E-1)[&rate=5.61583120177054E-4]:1.031653026576E-1)[&rate=5.61583120177054E-4]:4.290299411178E-2)[&rate=5.61583120177054E-4]:5.756335099597E-2)[&rate=5.61583120177054E-4]:6.52697580211E-2)[&rate=5.61583120177054E-4]:1.525948424534E-1)[&rate=5.61583120177054E-4]:7.601035877936E-2,((121[&rate=5.61583120177054E-4]:2.027839355274E0,127[&rate=5.61583120177054E-4]:2.468935245685E0)[&rate=5.61583120177054E-4]:1.094669842589E-1,35[&rate=5.61583120177054E-4]:1.127894227241E-2)[&rate=5.61583120177054E-4]:1.87378183045E-1)[&rate=5.61583120177054E-4]:4.031548835681E-3)[&rate=5.61583120177054E-4]:3.318475112144E-1,((146[&rate=5.61583120177054E-4]:1.002509957001E0,((97[&rate=5.61583120177054E-4]:7.99165202846E-1,((((39[&rate=5.61583120177054E-4]:4.59308558874E-1,(2[&rate=5.61583120177054E-4]:1.170165981873E0,((22[&rate=5.61583120177054E-4]:5.943672933004E-1,27[&rate=5.61583120177054E-4]:6.108056494648E-1)[&rate=5.61583120177054E-4]:3.109227911771E-1,(((7[&rate=5.61583120177054E-4]:3.955864701563E-1,8[&rate=5.61583120177054E-4]:3.955864701563E-1)[&rate=5.61583120177054E-4]:2.339524095936E-1,26[&rate=5.61583120177054E-4]:7.363881948184E-1)[&rate=5.61583120177054E-4]:9.597136193135E-2,31[&rate=5.61583120177054E-4]:8.761951731881E-1)[&rate=5.61583120177054E-4]:8.388943183742E-2)[&rate=5.61583120177054E-4]:4.374786371212E-1)[&rate=5.61583120177054E-4]:1.245868379831E0)[&rate=5.61583120177054E-4]:5.77369026653E-2,16[&rate=5.61583120177054E-4]:2.602538387657E0)[&rate=5.61583120177054E-4]:2.725290690597E-1,(101[&rate=5.61583120177054E-4]:1.415160137346E0,(((((((116[&rate=5.61583120177054E-4]:5.672485342565E-1,((111[&rate=5.61583120177054E-4]:1.035750639452E-2,139[&rate=5.61583120177054E-4]:1.856999721479E-1)[&rate=5.61583120177054E-4]:4.286529418787E-1,106[&rate=5.61583120177054E-4]:4.225720921089E-1)[&rate=5.61583120177054E-4]:2.049504147504E-1)[&rate=5.61583120177054E-4]:9.649316036348E-2,(148[&rate=5.61583120177054E-4]:1.607007265781E-1,143[&rate=5.61583120177054E-4]:1.579610005508E-1)[&rate=5.61583120177054E-4]:5.413971324255E-1)[&rate=5.61583120177054E-4]:2.663577206092E-1,((13[&rate=5.61583120177054E-4]:5.478453319849E-1,19[&rate=5.61583120177054E-4]:5.862014963686E-1)[&rate=5.61583120177054E-4]:3.845225806759E-1,((109[&rate=5.61583120177054E-4]:6.721502772518E-1,((107[&rate=5.61583120177054E-4]:3.627334167438E-1,108[&rate=5.61583120177054E-4]:3.599936907165E-1)[&rate=5.61583120177054E-4]:1.984201414418E-1,(104[&rate=5.61583120177054E-4]:1.273946755465E-1,114[&rate=5.61583120177054E-4]:6.712070294375E-2)[&rate=5.61583120177054E-4]:4.337588826391E-1)[&rate=5.61583120177054E-4]:9.181863687443E-2)[&rate=5.61583120177054E-4]:2.550669228452E-1,115[&rate=5.61583120177054E-4]:8.477651453025E-1)[&rate=5.61583120177054E-4]:2.4109865364E-3)[&rate=5.61583120177054E-4]:7.992328339027E-2)[&rate=5.61583120177054E-4]:2.531018049173E-2,((17[&rate=5.61583120177054E-4]:3.868200456888E-1,14[&rate=5.61583120177054E-4]:3.484638813051E-1)[&rate=5.61583120177054E-4]:4.142558685828E-1,(((105[&rate=5.61583120177054E-4]:3.850389258089E-1,117[&rate=5.61583120177054E-4]:4.151759121103E-1)[&rate=5.61583120177054E-4]:1.925924094663E-1,110[&rate=5.61583120177054E-4]:5.995491434943E-1)[&rate=5.61583120177054E-4]:1.496169648619E-1,((9[&rate=5.61583120177054E-4]:3.870316041186E-1,113[&rate=5.61583120177054E-4]:3.952507822007E-1)[&rate=5.61583120177054E-4]:3.208558427541E-1,(112[&rate=5.61583120177054E-4]:6.65553416734E-1,(4[&rate=5.61583120177054E-4]:2.334014671315E-1,30[&rate=5.61583120177054E-4]:4.060042068575E-1)[&rate=5.61583120177054E-4]:3.746177030274E-1)[&rate=5.61583120177054E-4]:5.055320822075E-2)[&rate=5.61583120177054E-4]:3.853893545607E-2)[&rate=5.61583120177054E-4]:8.074189476983E-3)[&rate=5.61583120177054E-4]:2.748816266549E-1)[&rate=5.61583120177054E-4]:4.130180747603E-1,(142[&rate=5.61583120177054E-4]:7.154856251708E-1,((145[&rate=5.61583120177054E-4]:4.938197924017E-1,144[&rate=5.61583120177054E-4]:4.883403403468E-1)[&rate=5.61583120177054E-4]:2.764144454414E-2,141[&rate=5.61583120177054E-4]:5.187215109183E-1)[&rate=5.61583120177054E-4]:1.94024388225E-1)[&rate=5.61583120177054E-4]:9.077365658585E-1)[&rate=5.61583120177054E-4]:2.429631277067E-3,(((23[&rate=5.61583120177054E-4]:5.377709985592E-1,(20[&rate=5.61583120177054E-4]:4.423466105934E-1,25[&rate=5.61583120177054E-4]:4.615246927851E-1)[&rate=5.61583120177054E-4]:8.720520988372E-2)[&rate=5.61583120177054E-4]:4.153997511313E-1,(140[&rate=5.61583120177054E-4]:7.254161703016E-1,11[&rate=5.61583120177054E-4]:7.445942524933E-1)[&rate=5.61583120177054E-4]:1.23644990348E-1)[&rate=5.61583120177054E-4]:5.585539423167E-1,((24[&rate=5.61583120177054E-4]:1.027591116534E0,((21[&rate=5.61583120177054E-4]:7.89087596044E-1,28[&rate=5.61583120177054E-4]:8.137451302904E-1)[&rate=5.61583120177054E-4]:1.047306011153E-2,1[&rate=5.61583120177054E-4]:3.791682053902E-2)[&rate=5.61583120177054E-4]:2.088523781869E-1)[&rate=5.61583120177054E-4]:1.609314517873E-1,102[&rate=5.61583120177054E-4]:2.687873270511E-2)[&rate=5.61583120177054E-4]:3.341610277954E-1)[&rate=5.61583120177054E-4]:1.80367193401E-2)[&rate=5.61583120177054E-4]:1.327870268913E-1,((3[&rate=5.61583120177054E-4]:5.182730970451E-1,((88[&rate=5.61583120177054E-4]:7.479083815987E-2,89[&rate=5.61583120177054E-4]:8.848946829688E-2)[&rate=5.61583120177054E-4]:2.92980375909E-1,((92[&rate=5.61583120177054E-4]:1.990457130327E-1,(91[&rate=5.61583120177054E-4]:7.944861815969E-2,90[&rate=5.61583120177054E-4]:7.944861815969E-2)[&rate=5.61583120177054E-4]:1.19597094873E-1)[&rate=5.61583120177054E-4]:9.08663613773E-2,(87[&rate=5.61583120177054E-4]:1.879467341897E-1,(((86[&rate=5.61583120177054E-4]:2.44540849211E-2,83[&rate=5.61583120177054E-4]:2.44540849211E-2)[&rate=5.61583120177054E-4]:8.36329948943E-2,93[&rate=5.61583120177054E-4]:1.217857099524E-1)[&rate=5.61583120177054E-4]:2.16032035727E-2,(84[&rate=5.61583120177054E-4]:1.124376948423E-1,85[&rate=5.61583120177054E-4]:1.124376948423E-1)[&rate=5.61583120177054E-4]:1.72525885458E-2)[&rate=5.61583120177054E-4]:5.825645080161E-2)[&rate=5.61583120177054E-4]:8.826671008327E-2)[&rate=5.61583120177054E-4]:9.155776979591E-2)[&rate=5.61583120177054E-4]:6.902279103734E-1)[&rate=5.61583120177054E-4]:2.787854371097E-1,(6[&rate=5.61583120177054E-4]:6.484671117718E-1,(18[&rate=5.61583120177054E-4]:6.224812054914E-1,(10[&rate=5.61583120177054E-4]:2.374938912302E-1,15[&rate=5.61583120177054E-4]:2.758500556137E-1)[&rate=5.61583120177054E-4]:3.384119717955E-1)[&rate=5.61583120177054E-4]:8.899960491048E-2)[&rate=5.61583120177054E-4]:2.006462169035E-1)[&rate=5.61583120177054E-4]:7.120652465498E-1)[&rate=5.61583120177054E-4]:9.087760826686E-1)[&rate=5.61583120177054E-4]:3.475785522473E-1)[&rate=5.61583120177054E-4]:6.481934631144E-2,147[&rate=5.61583120177054E-4]:9.117709260908E-1)[&rate=5.61583120177054E-4]:1.580957730168E-2)[&rate=5.61583120177054E-4]:1.207105260431E-2,(40[&rate=5.61583120177054E-4]:8.643761951768E-1,(((100[&rate=5.61583120177054E-4]:2.515519285825E-2,94[&rate=5.61583120177054E-4]:2.515519285825E-2)[&rate=5.61583120177054E-4]:6.190388688327E-1,95[&rate=5.61583120177054E-4]:7.28893515243E-1)[&rate=5.61583120177054E-4]:2.470391377955E-1,(98[&rate=5.61583120177054E-4]:7.173794526524E-1,(99[&rate=5.61583120177054E-4]:6.685271401389E-1,96[&rate=5.61583120177054E-4]:6.33008014456E-1)[&rate=5.61583120177054E-4]:7.071023601073E-2)[&rate=5.61583120177054E-4]:2.476242386374E-1)[&rate=5.61583120177054E-4]:2.778780443335E-2)[&rate=5.61583120177054E-4]:1.789831163967E-2)[&rate=5.61583120177054E-4]:1.687095000547E-5)[&rate=5.61583120177054E-4]:1.463595593784E-1,38[&rate=5.61583120177054E-4]:9.603449262158E-1)[&rate=5.61583120177054E-4]:1.765567056672E-1)[&rate=5.61583120177054E-4]:5.24758207888E-1)[&rate=5.61583120177054E-4]:4.080469973661E-2);
tree STATE_79110000 [&joint=-21000.84864266218,lnP=-21000.84864266218] = [&R] ((((57[&rate=5.698699701734255E-4]:4.883230020705E-1,(((55[&rate=5.698699701734255E-4]:4.330125509167E-1,56[&rate=5.698699701734255E-4]:4.330125509167E-1)[&rate=5.698699701734255E-4]:2.080963465643E-2,59[&rate=5.698699701734255E-4]:4.620189068848E-1)[&rate=5.698699701734255E-4]:5.481843285092E-3,(58[&rate=5.698699701734255E-4]:4.834551022075E-1,(37[&rate=5.698699701734255E-4]:4.519258236589E-1,54[&rate=5.698699701734255E-4]:3.754230914184E-1)[&rate=5.698699701734255E-4]:5.065496160874E-2)[&rate=5.698699701734255E-4]:3.171331022477E-3)[&rate=5.698699701734255E-4]:1.809001146352E-2)[&rate=5.698699701734255E-4]:1.516805518332E-1,68[&rate=5.698699701734255E-4]:5.880909855976E-1)[&rate=5.698699701734255E-4]:6.009979240455E-1,(125[&rate=5.698699701734255E-4]:7.315943567684E-1,(((((134[&rate=5.698699701734255E-4]:2.069020319202E-1,137[&rate=5.698699701734255E-4]:2.781349086324E-1)[&rate=5.698699701734255E-4]:3.133943947255E-1,133[&rate=5.698699701734255E-4]:5.504334129469E-1)[&rate=5.698699701734255E-4]:9.686556198166E-1,53[&rate=5.698699701734255E-4]:7.370095357954E-1)[&rate=5.698699701734255E-4]:9.547177034105E-3,((103[&rate=5.698699701734255E-4]:6.79981397124E-1,((12[&rate=5.698699701734255E-4]:1.000754432174E-1,5[&rate=5.698699701734255E-4]:6.171927883392E-2)[&rate=5.698699701734255E-4]:2.381816401418E-1,29[&rate=5.698699701734255E-4]:4.451063984277E-1)[&rate=5.698699701734255E-4]:4.677517110251E-1)[&rate=5.698699701734255E-4]:1.28664942364E0,52[&rate=5.698699701734255E-4]:3.023370862031E-1)[&rate=5.698699701734255E-4]:4.524163479378E-1)[&rate=5.698699701734255E-4]:3.282571344644E-2,((((73[&rate=5.698699701734255E-4]:4.928297162683E-1,(80[&rate=5.698699701734255E-4]:1.271077259471E-2,81[&rate=5.698699701734255E-4]:1.271077259471E-2)[&rate=5.698699701734255E-4]:4.308038751805E-1)[&rate=5.698699701734255E-4]:1.559325353811E-2,(82[&rate=5.698699701734255E-4]:4.1797093528E-1,(((78[&rate=5.698699701734255E-4]:1.344341586019E-1,72[&rate=5.698699701734255E-4]:1.125163503826E-1)[&rate=5.698699701734255E-4]:2.082761357504E-1,79[&rate=5.698699701734255E-4]:3.427102943523E-1)[&rate=5.698699701734255E-4]:9.076678899159E-3,71[&rate=5.698699701734255E-4]:3.243897129774E-1)[&rate=5.698699701734255E-4]:5.796478394648E-2)[&rate=5.698699701734255E-4]:5.75753221977E-2)[&rate=5.698699701734255E-4]:1.662185681E-2,77[&rate=5.698699701734255E-4]:5.195653745617E-1)[&rate=5.698699701734255E-4]:5.247940667507E-1,(75[&rate=5.698699701734255E-4]:5.699132726569E-1,((70[&rate=5.698699701734255E-4]:2.43228163842E-1,76[&rate=5.698699701734255E-4]:2.815843282254E-1)[&rate=5.698699701734255E-4]:7.143659626465E-2,74[&rate=5.698699701734255E-4]:3.530209244901E-1)[&rate=5.698699701734255E-4]:2.168923481669E-1)[&rate=5.698699701734255E-4]:4.799256207102E-1)[&rate=5.698699701734255E-4]:4.760065915209E-1)[&rate=5.698699701734255E-4]:1.625944441538E-1)[&rate=5.698699701734255E-4]:6.241612195413E-1)[&rate=5.698699701734255E-4]:3.1689807065E-1,(((34[&rate=5.698699701734255E-4]:2.341913542537E-2,33[&rate=5.698699701734255E-4]:6.980779261002E-3)[&rate=5.698699701734255E-4]:1.667626826859E-2,(((35[&rate=5.698699701734255E-4]:2.326336996605E-1,((((128[&rate=5.698699701734255E-4]:1.336415956158E0,((118[&rate=5.698699701734255E-4]:4.057890685965E-1,69[&rate=5.698699701734255E-4]:4.167479727062E-1)[&rate=5.698699701734255E-4]:2.106082594371E-1,((129[&rate=5.698699701734255E-4]:7.330060852857E-2,132[&rate=5.698699701734255E-4]:7.604033455592E-2)[&rate=5.698699701734255E-4]:1.149334872974E-1,(131[&rate=5.698699701734255E-4]:1.136889613976E-1,130[&rate=5.698699701734255E-4]:1.109492353702E-1)[&rate=5.698699701734255E-4]:7.728486045579E-2)[&rate=5.698699701734255E-4]:2.911769308377E-1)[&rate=5.698699701734255E-4]:8.597446555216E-1)[&rate=5.698699701734255E-4]:5.49896198542E-2,((62[&rate=5.698699701734255E-4]:5.731320379193E-1,((60[&rate=5.698699701734255E-4]:1.131363145032E-1,65[&rate=5.698699701734255E-4]:1.131363145032E-1)[&rate=5.698699701734255E-4]:1.696195309082E-1,64[&rate=5.698699701734255E-4]:4.334407769181E-1)[&rate=5.698699701734255E-4]:9.859537059022E-2)[&rate=5.698699701734255E-4]:3.58592866327E-1,(61[&rate=5.698699701734255E-4]:3.279491258534E-1,63[&rate=5.698699701734255E-4]:2.868532354423E-1)[&rate=5.698699701734255E-4]:6.03775778393E-1)[&rate=5.698699701734255E-4]:5.99406699163E-1)[&rate=5.698699701734255E-4]:1.968884959228E-1,((36[&rate=5.698699701734255E-4]:1.571244112227E-2,121[&rate=5.698699701734255E-4]:2.095164495917E0)[&rate=5.698699701734255E-4]:4.151564506791E-2,127[&rate=5.698699701734255E-4]:2.577776031396E0)[&rate=5.698699701734255E-4]:4.887420492275E-2)[&rate=5.698699701734255E-4]:1.023567235288E-1,((47[&rate=5.698699701734255E-4]:6.598102822823E-1,45[&rate=5.698699701734255E-4]:6.516135609709E-1)[&rate=5.698699701734255E-4]:2.640060211183E-2,((((41[&rate=5.698699701734255E-4]:3.874047379919E-1,(48[&rate=5.698699701734255E-4]:1.358743253823E-1,42[&rate=5.698699701734255E-4]:9.762295926204E-2)[&rate=5.698699701734255E-4]:2.952462596041E-1)[&rate=5.698699701734255E-4]:1.303411274745E-1,46[&rate=5.698699701734255E-4]:5.723906742094E-1)[&rate=5.698699701734255E-4]:4.788847961133E-2,43[&rate=5.698699701734255E-4]:6.202791538207E-1)[&rate=5.698699701734255E-4]:4.782056744468E-2,((51[&rate=5.698699701734255E-4]:4.41722455004E-1,44[&rate=5.698699701734255E-4]:4.635803785012E-1)[&rate=5.698699701734255E-4]:9.222773898494E-2,(49[&rate=5.698699701734255E-4]:3.779562819031E-1,50[&rate=5.698699701734255E-4]:3.779562819031E-1)[&rate=5.698699701734255E-4]:1.505294312115E-1)[&rate=5.698699701734255E-4]:1.06827122905E-1)[&rate=5.698699701734255E-4]:1.811116312871E-2)[&rate=5.698699701734255E-4]:2.392404200896E-1)[&rate=5.698699701734255E-4]:7.075002748446E-2)[&rate=5.698699701734255E-4]:4.166608704746E-1,((((2[&rate=5.698699701734255E-4]:6.780063961562E-1,(((22[&rate=5.698699701734255E-4]:2.291136131171E-1,27[&rate=5.698699701734255E-4]:2.455519692815E-1)[&rate=5.698699701734255E-4]:3.540147017237E-1,31[&rate=5.698699701734255E-4]:6.379228353889E-1)[&rate=5.698699701734255E-4]:9.69385054437E-2,(26[&rate=5.698699701734255E-4]:5.718712185357E-1,(7[&rate=5.698699701734255E-4]:6.83858282983E-2,8[&rate=5.698699701734255E-4]:6.83858282983E-2)[&rate=5.698699701734255E-4]:3.966360751688E-1)[&rate=5.698699701734255E-4]:1.191545058585E-1)[&rate=5.698699701734255E-4]:1.705423155977E-1)[&rate=5.698699701734255E-4]:1.822007314097E0,(146[&rate=5.698699701734255E-4]:5.9044103396E-1,147[&rate=5.698699701734255E-4]:5.275995039054E-1)[&rate=5.698699701734255E-4]:7.30654526991E-2)[&rate=5.698699701734255E-4]:1.593497805028E-1,((16[&rate=5.698699701734255E-4]:2.616939220783E0,((((10[&rate=5.698699701734255E-4]:4.426291207523E-1,15[&rate=5.698699701734255E-4]:4.809852851358E-1)[&rate=5.698699701734255E-4]:3.153437239431E-1,((((92[&rate=5.698699701734255E-4]:1.122619327053E-1,(91[&rate=5.698699701734255E-4]:8.643129476515E-2,90[&rate=5.698699701734255E-4]:8.643129476515E-2)[&rate=5.698699701734255E-4]:2.583063794015E-2)[&rate=5.698699701734255E-4]:2.204635624702E-1,(87[&rate=5.698699701734255E-4]:3.159098675008E-1,((93[&rate=5.698699701734255E-4]:2.128022503031E-1,(86[&rate=5.698699701734255E-4]:1.318728152895E-1,83[&rate=5.698699701734255E-4]:1.318728152895E-1)[&rate=5.698699701734255E-4]:6.72308048766E-2)[&rate=5.698699701734255E-4]:4.551897315866E-3,(85[&rate=5.698699701734255E-4]:1.599255642879E-1,84[&rate=5.698699701734255E-4]:1.599255642879E-1)[&rate=5.698699701734255E-4]:4.372995319408E-2)[&rate=5.698699701734255E-4]:1.122543500188E-1)[&rate=5.698699701734255E-4]:3.116997537764E-3)[&rate=5.698699701734255E-4]:1.431821384842E-1,(88[&rate=5.698699701734255E-4]:2.231528983189E-1,89[&rate=5.698699701734255E-4]:2.368515284559E-1)[&rate=5.698699701734255E-4]:2.390561052038E-1)[&rate=5.698699701734255E-4]:7.631318241929E-1,(3[&rate=5.698699701734255E-4]:5.177803843999E-1,(6[&rate=5.698699701734255E-4]:3.952577867713E-1,18[&rate=5.698699701734255E-4]:4.582714854014E-1)[&rate=5.698699701734255E-4]:1.745773921491E-1)[&rate=5.698699701734255E-4]:1.678344159185E-1)[&rate=5.698699701734255E-4]:3.864893692157E-3)[&rate=5.698699701734255E-4]:1.058247101696E0,((((((17[&rate=5.698699701734255E-4]:4.683826337554E-1,14[&rate=5.698699701734255E-4]:4.300264693718E-1)[&rate=5.698699701734255E-4]:3.770853255535E-1,(112[&rate=5.698699701734255E-4]:6.540398697368E-1,117[&rate=5.698699701734255E-4]:6.567795957644E-1)[&rate=5.698699701734255E-4]:1.530719251885E-1)[&rate=5.698699701734255E-4]:1.682285598413E-2,(9[&rate=5.698699701734255E-4]:4.093276362846E-1,(4[&rate=5.698699701734255E-4]:1.742648378743E-1,30[&rate=5.698699701734255E-4]:3.468675776003E-1)[&rate=5.698699701734255E-4]:1.857477299172E-1)[&rate=5.698699701734255E-4]:4.063878365427E-1)[&rate=5.698699701734255E-4]:1.722039637242E-1,((110[&rate=5.698699701734255E-4]:5.082631583048E-1,105[&rate=5.698699701734255E-4]:4.863453500858E-1)[&rate=5.698699701734255E-4]:3.535859899985E-1,113[&rate=5.698699701734255E-4]:8.673286003581E-1)[&rate=5.698699701734255E-4]:1.288100142755E-1)[&rate=5.698699701734255E-4]:3.021391830956E-1,((116[&rate=5.698699701734255E-4]:5.884217137702E-1,((148[&rate=5.698699701734255E-4]:3.631517020506E-1,143[&rate=5.698699701734255E-4]:3.604119760232E-1)[&rate=5.698699701734255E-4]:2.366225336818E-1,((106[&rate=5.698699701734255E-4]:3.597017194061E-1,139[&rate=5.698699701734255E-4]:5.514825413238E-1)[&rate=5.698699701734255E-4]:6.66225324026E-2,111[&rate=5.698699701734255E-4]:4.427626079731E-1)[&rate=5.698699701734255E-4]:1.953677921428E-1)[&rate=5.698699701734255E-4]:2.700364242143E-2)[&rate=5.698699701734255E-4]:3.121156861418E-1,((115[&rate=5.698699701734255E-4]:3.118979337825E-1,(13[&rate=5.698699701734255E-4]:2.941452485095E-1,19[&rate=5.698699701734255E-4]:3.325014128932E-1)[&rate=5.698699701734255E-4]:9.994446609485E-2)[&rate=5.698699701734255E-4]:4.907805377244E-1,(((104[&rate=5.698699701734255E-4]:1.24687981837E-1,114[&rate=5.698699701734255E-4]:6.441400923419E-2)[&rate=5.698699701734255E-4]:3.235040042154E-1,(108[&rate=5.698699701734255E-4]:1.409416828323E-1,107[&rate=5.698699701734255E-4]:1.436814088596E-1)[&rate=5.698699701734255E-4]:3.045105771928E-1)[&rate=5.698699701734255E-4]:1.051868306149E-1,109[&rate=5.698699701734255E-4]:5.725568988591E-1)[&rate=5.698699701734255E-4]:3.095736274423E-1)[&rate=5.698699701734255E-4]:9.785892840509E-2)[&rate=5.698699701734255E-4]:3.155486169953E-1)[&rate=5.698699701734255E-4]:1.608681978464E-1,((142[&rate=5.698699701734255E-4]:6.232130639988E-1,((145[&rate=5.698699701734255E-4]:1.585299327603E-1,141[&rate=5.698699701734255E-4]:1.557902067328E-1)[&rate=5.698699701734255E-4]:3.277162863186E-1,144[&rate=5.698699701734255E-4]:4.80766767024E-1)[&rate=5.698699701734255E-4]:1.369668449199E-1)[&rate=5.698699701734255E-4]:9.27083244683E-1,((102[&rate=5.698699701734255E-4]:8.767617863426E-3,(((20[&rate=5.698699701734255E-4]:3.761676426411E-1,25[&rate=5.698699701734255E-4]:3.953457248328E-1)[&rate=5.698699701734255E-4]:4.658628150111E-2,23[&rate=5.698699701734255E-4]:4.309731022243E-1)[&rate=5.698699701734255E-4]:3.60469892401E-1,(11[&rate=5.698699701734255E-4]:6.493389489E-1,140[&rate=5.698699701734255E-4]:6.301608667083E-1)[&rate=5.698699701734255E-4]:5.717253887601E-2)[&rate=5.698699701734255E-4]:3.680095547449E-1)[&rate=5.698699701734255E-4]:1.548947795611E-1,(24[&rate=5.698699701734255E-4]:1.047594327901E0,(1[&rate=5.698699701734255E-4]:8.476771869657E-2,(21[&rate=5.698699701734255E-4]:5.509675334117E-1,28[&rate=5.698699701734255E-4]:5.756250676581E-1)[&rate=5.698699701734255E-4]:2.954440209014E-1)[&rate=5.698699701734255E-4]:1.820046913958E-1)[&rate=5.698699701734255E-4]:2.777119051402E-1)[&rate=5.698699701734255E-4]:1.400585687915E-1)[&rate=5.698699701734255E-4]:8.145242661995E-2)[&rate=5.698699701734255E-4]:3.652931288981E-1)[&rate=5.698699701734255E-4]:6.445137772359E-1,97[&rate=5.698699701734255E-4]:3.45298436555E-1)[&rate=5.698699701734255E-4]:1.151096067441E-1)[&rate=5.698699701734255E-4]:1.317418360795E-1,(39[&rate=5.698699701734255E-4]:6.33741261898E-1,((((99[&rate=5.698699701734255E-4]:5.487902512597E-1,96[&rate=5.698699701734255E-4]:5.132711255768E-1)[&rate=5.698699701734255E-4]:1.408317472648E-1,40[&rate=5.698699701734255E-4]:5.39348774481E-1)[&rate=5.698699701734255E-4]:1.881421730978E-2,98[&rate=5.698699701734255E-4]:6.86578292337E-1)[&rate=5.698699701734255E-4]:3.189859804043E-2,((94[&rate=5.698699701734255E-4]:4.8269198299E-1,100[&rate=5.698699701734255E-4]:4.8269198299E-1)[&rate=5.698699701734255E-4]:5.498032615863E-2,(101[&rate=5.698699701734255E-4]:1.39872941406E0,95[&rate=5.698699701734255E-4]:5.649095173615E-1)[&rate=5.698699701734255E-4]:5.746224533914E-2)[&rate=5.698699701734255E-4]:1.070340894256E-1)[&rate=5.698699701734255E-4]:4.367967206686E-2)[&rate=5.698699701734255E-4]:2.944686884675E-2)[&rate=5.698699701734255E-4]:3.944955718225E-2)[&rate=5.698699701734255E-4]:1.964242755995E-1,38[&rate=5.698699701734255E-4]:8.307559525975E-1)[&rate=5.698699701734255E-4]:4.209040640531E-1)[&rate=5.698699701734255E-4]:2.451651524969E-1,(((67[&rate=5.698699701734255E-4]:4.349741695221E-1,(123[&rate=5.698699701734255E-4]:3.965537755882E-1,(124[&rate=5.698699701734255E-4]:3.763301268421E-1,122[&rate=5.698699701734255E-4]:3.790623672793E-1)[&rate=5.698699701734255E-4]:1.749140830894E-2)[&rate=5.698699701734255E-4]:5.396929442746E-1)[&rate=5.698699701734255E-4]:1.077801177347E-1,66[&rate=5.698699701734255E-4]:5.427542872567E-1)[&rate=5.698699701734255E-4]:1.125024447437E-1,((119[&rate=5.698699701734255E-4]:1.787382360341E0,(((138[&rate=5.698699701734255E-4]:3.806128048821E-1,136[&rate=5.698699701734255E-4]:2.491059555669E-1)[&rate=5.698699701734255E-4]:2.637663717943E-1,135[&rate=5.698699701734255E-4]:4.443791766763E-1)[&rate=5.698699701734255E-4]:2.199591040876E-1,120[&rate=5.698699701734255E-4]:9.163930752844E-1)[&rate=5.698699701734255E-4]:7.750988740981E-1)[&rate=5.698699701734255E-4]:1.360001610175E-1,126[&rate=5.698699701734255E-4]:1.137679998715E0)[&rate=5.698699701734255E-4]:7.647509229703E-1)[&rate=5.698699701734255E-4]:2.392029906316E-1)[&rate=5.698699701734255E-4]:8.649379691973E-3)[&rate=5.698699701734255E-4]:4.804080507992E-2,32[&rate=5.698699701734255E-4]:6.62184005548E-2)[&rate=5.698699701734255E-4]:7.116435116848E-3);
tree STATE_79200000 [&joint=-20988.44123059905,lnP=-20988.44123059905] = [&R] (((((((((59[&rate=4.985044468133792E-4]:3.680448897341E-1,55[&rate=4.985044468133792E-4]:3.598481684225E-1)[&rate=4.985044468133792E-4]:1.079365971166E-3,(((56[&rate=4.985044468133792E-4]:3.001732060885E-1,54[&rate=4.985044468133792E-4]:2.701185612799E-1)[&rate=4.985044468133792E-4]:5.380131771122E-3,58[&rate=4.985044468133792E-4]:3.328757422313E-1)[&rate=4.985044468133792E-4]:2.212102716059E-2,37[&rate=4.985044468133792E-4]:3.74122452452E-1)[&rate=4.985044468133792E-4]:3.325316937346E-2)[&rate=4.985044468133792E-4]:1.727814794983E-2,57[&rate=4.985044468133792E-4]:3.891346440922E-1)[&rate=4.985044468133792E-4]:4.07548262538E-1,68[&rate=4.985044468133792E-4]:7.447703383241E-1)[&rate=4.985044468133792E-4]:3.452257135771E-1,(125[&rate=4.985044468133792E-4]:9.837411073875E-1,(((((103[&rate=4.985044468133792E-4]:8.218606330554E-1,((12[&rate=4.985044468133792E-4]:2.403257079556E-1,5[&rate=4.985044468133792E-4]:2.019695435722E-1)[&rate=4.985044468133792E-4]:2.364222507498E-1,29[&rate=4.985044468133792E-4]:5.83597273774E-1)[&rate=4.985044468133792E-4]:4.711400716102E-1)[&rate=4.985044468133792E-4]:1.385786095085E0,(134[&rate=4.985044468133792E-4]:8.314532461909E-1,(137[&rate=4.985044468133792E-4]:6.069608715332E-1,133[&rate=4.985044468133792E-4]:5.658649811222E-1)[&rate=4.985044468133792E-4]:2.957252513699E-1)[&rate=4.985044468133792E-4]:4.556455367446E-1)[&rate=4.985044468133792E-4]:7.503589327125E-2,52[&rate=4.985044468133792E-4]:6.183888868511E-1)[&rate=4.985044468133792E-4]:1.643454086441E-1,53[&rate=4.985044468133792E-4]:7.745375741839E-1)[&rate=4.985044468133792E-4]:1.190798087363E-1,(((((79[&rate=4.985044468133792E-4]:2.411546748684E-1,(71[&rate=4.985044468133792E-4]:2.113823639983E-1,(78[&rate=4.985044468133792E-4]:2.83727335736E-2,72[&rate=4.985044468133792E-4]:6.454925354289E-3)[&rate=4.985044468133792E-4]:2.104068906987E-1)[&rate=4.985044468133792E-4]:2.37505059609E-3)[&rate=4.985044468133792E-4]:3.418184135412E-2,82[&rate=4.985044468133792E-4]:2.835556943046E-1)[&rate=4.985044468133792E-4]:2.587880824511E-1,(73[&rate=4.985044468133792E-4]:2.559096966974E-1,77[&rate=4.985044468133792E-4]:2.504302446427E-1)[&rate=4.985044468133792E-4]:3.19310792387E-1)[&rate=4.985044468133792E-4]:8.098416517831E-2,(80[&rate=4.985044468133792E-4]:9.337522836905E-2,81[&rate=4.985044468133792E-4]:9.337522836905E-2)[&rate=4.985044468133792E-4]:5.135143574006E-1)[&rate=4.985044468133792E-4]:1.803485672351E-1,((76[&rate=4.985044468133792E-4]:7.050210954802E-1,(74[&rate=4.985044468133792E-4]:5.304147613938E-1,70[&rate=4.985044468133792E-4]:4.920585970103E-1)[&rate=4.985044468133792E-4]:1.746063340864E-1)[&rate=4.985044468133792E-4]:3.774427479142E-2,75[&rate=4.985044468133792E-4]:7.427653702716E-1)[&rate=4.985044468133792E-4]:9.378785122622E-2)[&rate=4.985044468133792E-4]:8.035272200345E-1)[&rate=4.985044468133792E-4]:3.005062381285E-1)[&rate=4.985044468133792E-4]:2.729216111805E-1)[&rate=4.985044468133792E-4]:1.903431707241E-1,(((((128[&rate=4.985044468133792E-4]:1.310469617571E0,((65[&rate=4.985044468133792E-4]:2.195701672841E-1,(62[&rate=4.985044468133792E-4]:2.892676979945E-1,(60[&rate=4.985044468133792E-4]:9.464154491632E-2,64[&rate=4.985044468133792E-4]:2.45326476423E-1)[&rate=4.985044468133792E-4]:2.845331160397E-3)[&rate=4.985044468133792E-4]:1.220832912074E-1)[&rate=4.985044468133792E-4]:3.397822454118E-1,(61[&rate=4.985044468133792E-4]:3.318998732804E-1,63[&rate=4.985044468133792E-4]:2.908039828694E-1)[&rate=4.985044468133792E-4]:4.192333613332E-1)[&rate=4.985044468133792E-4]:6.990624103547E-1)[&rate=4.985044468133792E-4]:2.158894673664E-1,(118[&rate=4.985044468133792E-4]:8.034437222446E-1,(69[&rate=4.985044468133792E-4]:7.623570390499E-1,((130[&rate=4.985044468133792E-4]:1.735329055498E-1,(129[&rate=4.985044468133792E-4]:1.617588118358E-1,132[&rate=4.985044468133792E-4]:1.644985378631E-1)[&rate=4.985044468133792E-4]:1.177409371402E-2)[&rate=4.985044468133792E-4]:2.873054906937E-1,131[&rate=4.985044468133792E-4]:4.635781222708E-1)[&rate=4.985044468133792E-4]:1.535734373269E-1)[&rate=4.985044468133792E-4]:5.204558730436E-2)[&rate=4.985044468133792E-4]:8.626413900901E-1)[&rate=4.985044468133792E-4]:2.062644339262E-1,((((51[&rate=4.985044468133792E-4]:5.781357414309E-1,47[&rate=4.985044468133792E-4]:6.054581458023E-1)[&rate=4.985044468133792E-4]:6.457948139666E-3,(49[&rate=4.985044468133792E-4]:5.270757055752E-1,50[&rate=4.985044468133792E-4]:5.270757055752E-1)[&rate=4.985044468133792E-4]:5.205350312111E-2)[&rate=4.985044468133792E-4]:3.225994657616E-2,((46[&rate=4.985044468133792E-4]:5.384925757588E-1,(41[&rate=4.985044468133792E-4]:4.11405590229E-1,(48[&rate=4.985044468133792E-4]:2.292494545429E-1,42[&rate=4.985044468133792E-4]:1.909980884227E-1)[&rate=4.985044468133792E-4]:2.258719826806E-1)[&rate=4.985044468133792E-4]:7.244217678684E-2)[&rate=4.985044468133792E-4]:5.672950051538E-2,43[&rate=4.985044468133792E-4]:5.952220762742E-1)[&rate=4.985044468133792E-4]:4.895396424401E-2)[&rate=4.985044468133792E-4]:8.02236821701E-2,(45[&rate=4.985044468133792E-4]:5.168550150884E-1,44[&rate=4.985044468133792E-4]:5.195872555256E-1)[&rate=4.985044468133792E-4]:1.993479862885E-1)[&rate=4.985044468133792E-4]:2.430243051954E-1)[&rate=4.985044468133792E-4]:2.678159976209E-1,(36[&rate=4.985044468133792E-4]:2.344192703139E-1,(35[&rate=4.985044468133792E-4]:1.336142322218E-2,(127[&rate=4.985044468133792E-4]:2.309929517358E0,121[&rate=4.985044468133792E-4]:1.868833626947E0)[&rate=4.985044468133792E-4]:2.705551935355E-1)[&rate=4.985044468133792E-4]:1.744825046259E-1)[&rate=4.985044468133792E-4]:2.838284653488E-1)[&rate=4.985044468133792E-4]:1.352765964209E-1,(((((95[&rate=4.985044468133792E-4]:6.095549602752E-1,((94[&rate=4.985044468133792E-4]:4.311092141638E-1,100[&rate=4.985044468133792E-4]:4.311092141638E-1)[&rate=4.985044468133792E-4]:8.961812301247E-2,101[&rate=4.985044468133792E-4]:1.439246687427E0)[&rate=4.985044468133792E-4]:4.128169546902E-3)[&rate=4.985044468133792E-4]:1.96579133535E-1,(96[&rate=4.985044468133792E-4]:6.762905421745E-1,99[&rate=4.985044468133792E-4]:7.118096678574E-1)[&rate=4.985044468133792E-4]:1.052533877013E-1)[&rate=4.985044468133792E-4]:9.075422990831E-2,98[&rate=4.985044468133792E-4]:8.859593619698E-1)[&rate=4.985044468133792E-4]:1.164853015972E-1,(((146[&rate=4.985044468133792E-4]:6.163348374822E-1,(16[&rate=4.985044468133792E-4]:2.541338881322E0,97[&rate=4.985044468133792E-4]:3.848077038389E-1)[&rate=4.985044468133792E-4]:4.027030304216E-2)[&rate=4.985044468133792E-4]:5.71869488835E-2,147[&rate=4.985044468133792E-4]:6.106802563111E-1)[&rate=4.985044468133792E-4]:3.726352506695E-2,((40[&rate=4.985044468133792E-4]:4.339633004864E-1,((((((10[&rate=4.985044468133792E-4]:4.773267610422E-1,15[&rate=4.985044468133792E-4]:5.156829254256E-1)[&rate=4.985044468133792E-4]:2.643461942529E-1,(18[&rate=4.985044468133792E-4]:6.406601756533E-1,6[&rate=4.985044468133792E-4]:5.776464770232E-1)[&rate=4.985044468133792E-4]:1.475881221075E-1)[&rate=4.985044468133792E-4]:9.657128775067E-2,3[&rate=4.985044468133792E-4]:7.697510923609E-1)[&rate=4.985044468133792E-4]:2.750343493153E-2,((88[&rate=4.985044468133792E-4]:2.359736933797E-1,89[&rate=4.985044468133792E-4]:2.496723235167E-1)[&rate=4.985044468133792E-4]:7.10899800751E-1,(((84[&rate=4.985044468133792E-4]:1.030250602769E-1,(93[&rate=4.985044468133792E-4]:3.419194269091E-2,86[&rate=4.985044468133792E-4]:2.04933125539E-2)[&rate=4.985044468133792E-4]:8.253174772297E-2)[&rate=4.985044468133792E-4]:2.404268551947E-2,(83[&rate=4.985044468133792E-4]:5.712059093347E-2,85[&rate=4.985044468133792E-4]:5.712059093347E-2)[&rate=4.985044468133792E-4]:6.994715486287E-2)[&rate=4.985044468133792E-4]:7.959528774626E-2,(87[&rate=4.985044468133792E-4]:8.660982704537E-2,(92[&rate=4.985044468133792E-4]:7.586741355354E-2,(91[&rate=4.985044468133792E-4]:2.91952714117E-2,90[&rate=4.985044468133792E-4]:2.91952714117E-2)[&rate=4.985044468133792E-4]:4.667214214184E-2)[&rate=4.985044468133792E-4]:2.444104362885E-2)[&rate=4.985044468133792E-4]:1.200532064972E-1)[&rate=4.985044468133792E-4]:7.402104605881E-1)[&rate=4.985044468133792E-4]:3.901070605588E-1)[&rate=4.985044468133792E-4]:9.167206295402E-1,((142[&rate=4.985044468133792E-4]:4.041929404555E-1,((141[&rate=4.985044468133792E-4]:1.9942144917E-1,144[&rate=4.985044468133792E-4]:1.966817231427E-1)[&rate=4.985044468133792E-4]:7.266175069343E-2,145[&rate=4.985044468133792E-4]:2.74822925891E-1)[&rate=4.985044468133792E-4]:1.293700145644E-1)[&rate=4.985044468133792E-4]:1.412765553896E0,(((((117[&rate=4.985044468133792E-4]:8.273305397904E-1,((105[&rate=4.985044468133792E-4]:4.804804924002E-1,110[&rate=4.985044468133792E-4]:5.023983006193E-1)[&rate=4.985044468133792E-4]:2.470996867688E-1,113[&rate=4.985044468133792E-4]:7.549774394428E-1)[&rate=4.985044468133792E-4]:6.961337432E-2)[&rate=4.985044468133792E-4]:1.316972929155E-1,(17[&rate=4.985044468133792E-4]:9.074526985091E-1,14[&rate=4.985044468133792E-4]:8.690965341254E-1)[&rate=4.985044468133792E-4]:8.719157255284E-2)[&rate=4.985044468133792E-4]:2.187685587678E-2,(9[&rate=4.985044468133792E-4]:8.694026849763E-1,(112[&rate=4.985044468133792E-4]:7.981469146156E-1,(4[&rate=4.985044468133792E-4]:5.176852474207E-1,30[&rate=4.985044468133792E-4]:6.902879871468E-1)[&rate=4.985044468133792E-4]:2.229274206196E-1)[&rate=4.985044468133792E-4]:7.947494844286E-2)[&rate=4.985044468133792E-4]:1.005430994966E-1)[&rate=4.985044468133792E-4]:3.823388450481E-1,(((13[&rate=4.985044468133792E-4]:7.555098083523E-1,19[&rate=4.985044468133792E-4]:7.93865972736E-1)[&rate=4.985044468133792E-4]:2.358469971206E-1,(((107[&rate=4.985044468133792E-4]:6.362117792687E-1,109[&rate=4.985044468133792E-4]:6.553898614605E-1)[&rate=4.985044468133792E-4]:8.585451505691E-2,((104[&rate=4.985044468133792E-4]:2.368724852949E-1,114[&rate=4.985044468133792E-4]:1.765985126921E-1)[&rate=4.985044468133792E-4]:3.515345120678E-1,108[&rate=4.985044468133792E-4]:5.856672713353E-1)[&rate=4.985044468133792E-4]:1.33659296963E-1)[&rate=4.985044468133792E-4]:1.037871189856E-1,115[&rate=4.985044468133792E-4]:7.655794407085E-1)[&rate=4.985044468133792E-4]:1.435855839425E-1)[&rate=4.985044468133792E-4]:1.769818014181E-1,((116[&rate=4.985044468133792E-4]:6.677921349771E-1,((106[&rate=4.985044468133792E-4]:1.834815062642E-1,139[&rate=4.985044468133792E-4]:3.752623281819E-1)[&rate=4.985044468133792E-4]:3.602746101551E-1,111[&rate=4.985044468133792E-4]:5.601944725836E-1)[&rate=4.985044468133792E-4]:1.843099911606E-1)[&rate=4.985044468133792E-4]:2.737691294732E-1,(148[&rate=4.985044468133792E-4]:3.795641267689E-1,143[&rate=4.985044468133792E-4]:3.768244007415E-1)[&rate=4.985044468133792E-4]:6.003533020651E-1)[&rate=4.985044468133792E-4]:1.445855616189E-1)[&rate=4.985044468133792E-4]:1.921652007122E-1)[&rate=4.985044468133792E-4]:2.252731468452E-1,((102[&rate=4.985044468133792E-4]:7.998889720398E-2,((11[&rate=4.985044468133792E-4]:7.225880386828E-1,140[&rate=4.985044468133792E-4]:7.034099564911E-1)[&rate=4.985044468133792E-4]:1.475446059923E-1,((25[&rate=4.985044468133792E-4]:6.677266398838E-1,20[&rate=4.985044468133792E-4]:6.485485576921E-1)[&rate=4.985044468133792E-4]:1.107889316158E-1,23[&rate=4.985044468133792E-4]:7.6755666739E-1)[&rate=4.985044468133792E-4]:1.875074841344E-1)[&rate=4.985044468133792E-4]:2.756096771863E-1)[&rate=4.985044468133792E-4]:4.452594964387E-2,((1[&rate=4.985044468133792E-4]:1.106350959196E-1,(21[&rate=4.985044468133792E-4]:7.840419731243E-1,28[&rate=4.985044468133792E-4]:8.086995073707E-1)[&rate=4.985044468133792E-4]:8.823695841179E-2)[&rate=4.985044468133792E-4]:7.159119104713E-2,24[&rate=4.985044468133792E-4]:9.630482047749E-1)[&rate=4.985044468133792E-4]:3.231104776893E-1)[&rate=4.985044468133792E-4]:3.87289504861E-1)[&rate=4.985044468133792E-4]:5.85788001768E-2)[&rate=4.985044468133792E-4]:1.463317309744E-1)[&rate=4.985044468133792E-4]:6.68089334096E-1,39[&rate=4.985044468133792E-4]:4.061606059073E-1)[&rate=4.985044468133792E-4]:2.780269457909E-2)[&rate=4.985044468133792E-4]:3.513719856828E-2,((31[&rate=4.985044468133792E-4]:9.397607300144E-1,((26[&rate=4.985044468133792E-4]:8.048625043294E-1,(7[&rate=4.985044468133792E-4]:2.330655108102E-1,8[&rate=4.985044468133792E-4]:2.330655108102E-1)[&rate=4.985044468133792E-4]:4.649476784507E-1)[&rate=4.985044468133792E-4]:5.552416998383E-2,(22[&rate=4.985044468133792E-4]:6.950972234751E-1,27[&rate=4.985044468133792E-4]:7.115355796395E-1)[&rate=4.985044468133792E-4]:1.543305467285E-1)[&rate=4.985044468133792E-4]:3.553843926278E-2)[&rate=4.985044468133792E-4]:9.58306539454E-2,2[&rate=4.985044468133792E-4]:8.081941236858E-1)[&rate=4.985044468133792E-4]:1.617632178198E0)[&rate=4.985044468133792E-4]:1.21466233143E-1)[&rate=4.985044468133792E-4]:2.83462630823E-1)[&rate=4.985044468133792E-4]:6.212954138099E-2,38[&rate=4.985044468133792E-4]:8.678528934726E-1)[&rate=4.985044468133792E-4]:3.414615426606E-1)[&rate=4.985044468133792E-4]:1.256695952353E-1)[&rate=4.985044468133792E-4]:2.232915791944E-1,34[&rate=4.985044468133792E-4]:9.289646541738E-2)[&rate=4.985044468133792E-4]:1.123529485449E-1,(((67[&rate=4.985044468133792E-4]:3.521563498839E-1,(122[&rate=4.985044468133792E-4]:4.213446385382E-1,(123[&rate=4.985044468133792E-4]:1.821982588454E-1,124[&rate=4.985044468133792E-4]:1.794660184083E-1)[&rate=4.985044468133792E-4]:2.391463796927E-1)[&rate=4.985044468133792E-4]:4.320842616864E-1)[&rate=4.985044468133792E-4]:2.577181898576E-1,((126[&rate=4.985044468133792E-4]:1.100860779816E0,((119[&rate=4.985044468133792E-4]:1.028755004045E0,120[&rate=4.985044468133792E-4]:9.328645930856E-1)[&rate=4.985044468133792E-4]:6.975595259993E-1,((138[&rate=4.985044468133792E-4]:1.914133421314E-1,136[&rate=4.985044468133792E-4]:5.990649281615E-2)[&rate=4.985044468133792E-4]:7.140945643688E-1,135[&rate=4.985044468133792E-4]:7.055079065001E-1)[&rate=4.985044468133792E-4]:6.728614180643E-1)[&rate=4.985044468133792E-4]:1.602487724156E-1)[&rate=4.985044468133792E-4]:6.1926935264E-1,66[&rate=4.985044468133792E-4]:4.729559427707E-1)[&rate=4.985044468133792E-4]:1.369185969708E-1)[&rate=4.985044468133792E-4]:3.835106962261E-1,33[&rate=4.985044468133792E-4]:1.139331811731E-1)[&rate=4.985044468133792E-4]:7.487787662479E-2)[&rate=4.985044468133792E-4]:2.469924899174E-2,32[&rate=4.985044468133792E-4]:2.080308547349E-1);
tree STATE_79290000 [&joint=-20967.368306507222,lnP=-20967.368306507222] = [&R] ((((127[&rate=5.731054038636309E-4]:2.697412602526E0,((35[&rate=5.731054038636309E-4]:8.021247073919E-2,121[&rate=5.731054038636309E-4]:2.206239867999E0)[&rate=5.731054038636309E-4]:2.089366201899E-2,36[&rate=5.731054038636309E-4]:1.476814752239E-1)[&rate=5.731054038636309E-4]:2.918318209682E-2)[&rate=5.731054038636309E-4]:1.139965739724E-1,((((60[&rate=5.731054038636309E-4]:2.704621562856E-1,((62[&rate=5.731054038636309E-4]:1.379684532048E-1,64[&rate=5.731054038636309E-4]:9.68725627938E-2)[&rate=5.731054038636309E-4]:1.511026696456E-1,65[&rate=5.731054038636309E-4]:9.729030093267E-2)[&rate=5.731054038636309E-4]:1.731718553529E-1)[&rate=5.731054038636309E-4]:4.721336584243E-1,(61[&rate=5.731054038636309E-4]:2.554997343367E-1,63[&rate=5.731054038636309E-4]:2.144038439257E-1)[&rate=5.731054038636309E-4]:6.788769022908E-1)[&rate=5.731054038636309E-4]:5.470412374291E-1,(128[&rate=5.731054038636309E-4]:1.298837135419E0,((118[&rate=5.731054038636309E-4]:6.544218872824E-1,69[&rate=5.731054038636309E-4]:6.65380791392E-1)[&rate=5.731054038636309E-4]:1.092806654722E-2,((129[&rate=5.731054038636309E-4]:1.431833258583E-1,132[&rate=5.731054038636309E-4]:1.459230518857E-1)[&rate=5.731054038636309E-4]:2.970051354302E-2,(131[&rate=5.731054038636309E-4]:5.324402925983E-2,130[&rate=5.731054038636309E-4]:5.050430323247E-2)[&rate=5.731054038636309E-4]:1.223795361689E-1)[&rate=5.731054038636309E-4]:3.554798130583E-1)[&rate=5.731054038636309E-4]:7.732132089863E-1)[&rate=5.731054038636309E-4]:4.285471124074E-2)[&rate=5.731054038636309E-4]:3.021937041923E-1,((((49[&rate=5.731054038636309E-4]:2.721863612926E-1,50[&rate=5.731054038636309E-4]:2.721863612926E-1)[&rate=5.731054038636309E-4]:2.218980377713E-1,51[&rate=5.731054038636309E-4]:4.995488799382E-1)[&rate=5.731054038636309E-4]:4.143859987418E-2,((48[&rate=5.731054038636309E-4]:3.986469312407E-1,(42[&rate=5.731054038636309E-4]:2.701436511177E-1,41[&rate=5.731054038636309E-4]:2.646791702434E-1)[&rate=5.731054038636309E-4]:9.025191400277E-2)[&rate=5.731054038636309E-4]:1.381856548244E-1,(46[&rate=5.731054038636309E-4]:3.993773728966E-1,43[&rate=5.731054038636309E-4]:3.993773728966E-1)[&rate=5.731054038636309E-4]:1.483841749169E-1)[&rate=5.731054038636309E-4]:2.054833637029E-2)[&rate=5.731054038636309E-4]:5.932189512341E-2,((47[&rate=5.731054038636309E-4]:7.738033111156E-2,44[&rate=5.731054038636309E-4]:7.191585023731E-2)[&rate=5.731054038636309E-4]:5.172161288193E-1,45[&rate=5.731054038636309E-4]:5.863997386195E-1)[&rate=5.731054038636309E-4]:3.303531937644E-2)[&rate=5.731054038636309E-4]:2.510542805644E-1)[&rate=5.731054038636309E-4]:1.291674612635E-1)[&rate=5.731054038636309E-4]:5.12117372068E-1,((((((39[&rate=5.731054038636309E-4]:4.622942646539E-1,146[&rate=5.731054038636309E-4]:5.825128438888E-1)[&rate=5.731054038636309E-4]:3.328604032954E-2,(147[&rate=5.731054038636309E-4]:5.015454263629E-1,(((3[&rate=5.731054038636309E-4]:7.837909938026E-1,(((87[&rate=5.731054038636309E-4]:1.317360031618E-1,(92[&rate=5.731054038636309E-4]:6.22264014974E-2,(91[&rate=5.731054038636309E-4]:3.647212616131E-2,90[&rate=5.731054038636309E-4]:3.647212616131E-2)[&rate=5.731054038636309E-4]:2.57542753361E-2)[&rate=5.731054038636309E-4]:8.320823180138E-2)[&rate=5.731054038636309E-4]:6.401252506312E-2,(((86[&rate=5.731054038636309E-4]:4.074896391403E-2,84[&rate=5.731054038636309E-4]:4.074896391403E-2)[&rate=5.731054038636309E-4]:5.299896275732E-2,93[&rate=5.731054038636309E-4]:1.074465568084E-1)[&rate=5.731054038636309E-4]:1.176461281112E-2,(85[&rate=5.731054038636309E-4]:7.42361433E-2,83[&rate=5.731054038636309E-4]:7.42361433E-2)[&rate=5.731054038636309E-4]:3.127639618247E-2)[&rate=5.731054038636309E-4]:9.023598874243E-2)[&rate=5.731054038636309E-4]:4.247139463226E-1,(88[&rate=5.731054038636309E-4]:6.339863206723E-2,89[&rate=5.731054038636309E-4]:7.709726220424E-2)[&rate=5.731054038636309E-4]:5.570638424803E-1)[&rate=5.731054038636309E-4]:7.030545466523E-1)[&rate=5.731054038636309E-4]:4.077615579237E-2,(((10[&rate=5.731054038636309E-4]:3.897261174424E-1,15[&rate=5.731054038636309E-4]:4.280822818259E-1)[&rate=5.731054038636309E-4]:1.970837908471E-1,6[&rate=5.731054038636309E-4]:5.703715521252E-1)[&rate=5.731054038636309E-4]:1.634449128076E-1,18[&rate=5.731054038636309E-4]:7.968301635629E-1)[&rate=5.731054038636309E-4]:1.428054791827E-1)[&rate=5.731054038636309E-4]:5.970053057454E-1,(((102[&rate=5.731054038636309E-4]:2.366465874382E-2,(((11[&rate=5.731054038636309E-4]:4.668636153296E-1,140[&rate=5.731054038636309E-4]:4.476855331379E-1)[&rate=5.731054038636309E-4]:1.963883065093E-1,(23[&rate=5.731054038636309E-4]:5.422041498137E-1,(25[&rate=5.731054038636309E-4]:3.664099806064E-1,20[&rate=5.731054038636309E-4]:3.472318984146E-1)[&rate=5.731054038636309E-4]:1.86753073317E-1)[&rate=5.731054038636309E-4]:2.059792788744E-1)[&rate=5.731054038636309E-4]:4.156112592883E-1,(24[&rate=5.731054038636309E-4]:1.04320887923E0,((28[&rate=5.731054038636309E-4]:6.765812666169E-1,21[&rate=5.731054038636309E-4]:6.519237323705E-1)[&rate=5.731054038636309E-4]:2.447092318003E-1,1[&rate=5.731054038636309E-4]:1.349891285543E-1)[&rate=5.731054038636309E-4]:1.273978328674E-1)[&rate=5.731054038636309E-4]:1.315447128562E-1)[&rate=5.731054038636309E-4]:1.055490227406E-2)[&rate=5.731054038636309E-4]:9.638433975217E-2,((((((17[&rate=5.731054038636309E-4]:2.54253056492E-1,14[&rate=5.731054038636309E-4]:2.158968921083E-1)[&rate=5.731054038636309E-4]:2.927985887241E-1,113[&rate=5.731054038636309E-4]:5.086954808324E-1)[&rate=5.731054038636309E-4]:1.27961576729E-1,9[&rate=5.731054038636309E-4]:6.284378794793E-1)[&rate=5.731054038636309E-4]:2.939105670598E-2,((4[&rate=5.731054038636309E-4]:6.967750919877E-2,30[&rate=5.731054038636309E-4]:2.422802489248E-1)[&rate=5.731054038636309E-4]:4.490335551983E-1,112[&rate=5.731054038636309E-4]:5.762453109723E-1)[&rate=5.731054038636309E-4]:8.980280329507E-2)[&rate=5.731054038636309E-4]:1.477774697201E-1,((117[&rate=5.731054038636309E-4]:6.443639946935E-1,105[&rate=5.731054038636309E-4]:6.142270083921E-1)[&rate=5.731054038636309E-4]:7.708355180639E-3,110[&rate=5.731054038636309E-4]:6.438531717918E-1)[&rate=5.731054038636309E-4]:1.644929601409E-1)[&rate=5.731054038636309E-4]:2.683735093373E-1,(((13[&rate=5.731054038636309E-4]:6.583006854018E-1,19[&rate=5.731054038636309E-4]:6.966568497855E-1)[&rate=5.731054038636309E-4]:1.942967321071E-1,(((107[&rate=5.731054038636309E-4]:4.140614188668E-1,(108[&rate=5.731054038636309E-4]:3.091160485331E-1,(104[&rate=5.731054038636309E-4]:9.81191790549E-2,114[&rate=5.731054038636309E-4]:3.784520645213E-2)[&rate=5.731054038636309E-4]:2.137365955056E-1)[&rate=5.731054038636309E-4]:1.022056443064E-1)[&rate=5.731054038636309E-4]:5.033648252752E-2,109[&rate=5.731054038636309E-4]:4.835759835861E-1)[&rate=5.731054038636309E-4]:3.431327816189E-1,115[&rate=5.731054038636309E-4]:7.472567104105E-1)[&rate=5.731054038636309E-4]:2.314892627661E-2)[&rate=5.731054038636309E-4]:5.077169574408E-2,((148[&rate=5.731054038636309E-4]:2.493785477124E-1,143[&rate=5.731054038636309E-4]:2.46638821685E-1)[&rate=5.731054038636309E-4]:3.725906368918E-1,(116[&rate=5.731054038636309E-4]:5.786660350328E-1,((139[&rate=5.731054038636309E-4]:1.919647230881E-1,111[&rate=5.731054038636309E-4]:1.662225733474E-2)[&rate=5.731054038636309E-4]:9.476057031645E-2,106[&rate=5.731054038636309E-4]:9.494447148682E-2)[&rate=5.731054038636309E-4]:5.439955361488E-1)[&rate=5.731054038636309E-4]:4.946985187613E-3)[&rate=5.731054038636309E-4]:2.375643122108E-1)[&rate=5.731054038636309E-4]:1.788299800717E-1)[&rate=5.731054038636309E-4]:1.118225079108E-1)[&rate=5.731054038636309E-4]:9.61650696672E-2,(142[&rate=5.731054038636309E-4]:4.826553976084E-1,((145[&rate=5.731054038636309E-4]:1.596051266395E-1,141[&rate=5.731054038636309E-4]:1.568654006119E-1)[&rate=5.731054038636309E-4]:1.492627173523E-1,144[&rate=5.731054038636309E-4]:3.033883919368E-1)[&rate=5.731054038636309E-4]:1.737875536166E-1)[&rate=5.731054038636309E-4]:9.801340130206E-1)[&rate=5.731054038636309E-4]:2.080981132045E-1)[&rate=5.731054038636309E-4]:9.984998068636E-1)[&rate=5.731054038636309E-4]:5.141192780083E-2)[&rate=5.731054038636309E-4]:4.342902886216E-2,(((22[&rate=5.731054038636309E-4]:2.302180361373E-1,27[&rate=5.731054038636309E-4]:2.466563923016E-1)[&rate=5.731054038636309E-4]:5.178622085581E-1,(31[&rate=5.731054038636309E-4]:7.073781640768E-1,((7[&rate=5.731054038636309E-4]:1.642304094095E-1,8[&rate=5.731054038636309E-4]:1.642304094095E-1)[&rate=5.731054038636309E-4]:3.126123819611E-1,26[&rate=5.731054038636309E-4]:5.836921064392E-1)[&rate=5.731054038636309E-4]:7.985044119923E-2)[&rate=5.731054038636309E-4]:9.549660116659E-2)[&rate=5.731054038636309E-4]:2.724458329879E-1,2[&rate=5.731054038636309E-4]:8.479233379573E-1)[&rate=5.731054038636309E-4]:1.647811798718E0)[&rate=5.731054038636309E-4]:4.451579673304E-2,40[&rate=5.731054038636309E-4]:5.835251305786E-1)[&rate=5.731054038636309E-4]:2.453013687754E-2,(16[&rate=5.731054038636309E-4]:2.682079737354E0,(((94[&rate=5.731054038636309E-4]:3.18336207855E-1,100[&rate=5.731054038636309E-4]:3.18336207855E-1)[&rate=5.731054038636309E-4]:1.704080325631E-1,95[&rate=5.731054038636309E-4]:5.734436939701E-1)[&rate=5.731054038636309E-4]:9.053584460721E-2,(97[&rate=5.731054038636309E-4]:4.389752957409E-1,((101[&rate=5.731054038636309E-4]:1.278304468176E0,98[&rate=5.731054038636309E-4]:4.335556097283E-1)[&rate=5.731054038636309E-4]:1.543913940645E-1,(96[&rate=5.731054038636309E-4]:4.109429305576E-1,99[&rate=5.731054038636309E-4]:4.464620562405E-1)[&rate=5.731054038636309E-4]:1.633428710495E-1)[&rate=5.731054038636309E-4]:5.048184386059E-2)[&rate=5.731054038636309E-4]:1.46217291752E-2)[&rate=5.731054038636309E-4]:7.195153495404E-2)[&rate=5.731054038636309E-4]:1.146845621988E-2)[&rate=5.731054038636309E-4]:3.099176719845E-1,38[&rate=5.731054038636309E-4]:8.496669285116E-1)[&rate=5.731054038636309E-4]:5.091017788993E-1)[&rate=5.731054038636309E-4]:2.221270196492E-1,((32[&rate=5.731054038636309E-4]:6.289681684736E-2,34[&rate=5.731054038636309E-4]:8.481462506644E-2)[&rate=5.731054038636309E-4]:1.370068014417E-2,(33[&rate=5.731054038636309E-4]:7.583542798593E-2,(((67[&rate=5.731054038636309E-4]:2.045602470533E-1,((124[&rate=5.731054038636309E-4]:1.846786850789E-1,123[&rate=5.731054038636309E-4]:1.87410925516E-1)[&rate=5.731054038636309E-4]:1.526706726676E-1,122[&rate=5.731054038636309E-4]:3.400815981836E-1)[&rate=5.731054038636309E-4]:3.657511992103E-1)[&rate=5.731054038636309E-4]:1.37958785476E-1,(((119[&rate=5.731054038636309E-4]:9.525262610819E-1,(((138[&rate=5.731054038636309E-4]:2.073122361967E-1,136[&rate=5.731054038636309E-4]:7.58053868815E-2)[&rate=5.731054038636309E-4]:3.571699523593E-1,135[&rate=5.731054038636309E-4]:3.64482188556E-1)[&rate=5.731054038636309E-4]:1.473630422552E-1,120[&rate=5.731054038636309E-4]:7.639000253317E-1)[&rate=5.731054038636309E-4]:9.273582479126E-2)[&rate=5.731054038636309E-4]:8.906711191742E-1,126[&rate=5.731054038636309E-4]:1.057494857612E0)[&rate=5.731054038636309E-4]:3.863995547168E-1,66[&rate=5.731054038636309E-4]:1.967202226441E-1)[&rate=5.731054038636309E-4]:1.457988098852E-1)[&rate=5.731054038636309E-4]:4.630241622525E-1,((((58[&rate=5.731054038636309E-4]:2.735882236892E-1,(57[&rate=5.731054038636309E-4]:2.1627177721E-1,59[&rate=5.731054038636309E-4]:2.135395367728E-1)[&rate=5.731054038636309E-4]:4.09230038562E-2)[&rate=5.731054038636309E-4]:1.111319631211E-2,((54[&rate=5.731054038636309E-4]:1.84582076654E-1,37[&rate=5.731054038636309E-4]:2.610848088945E-1)[&rate=5.731054038636309E-4]:2.120625634936E-2,(55[&rate=5.731054038636309E-4]:1.331825025366E-1,56[&rate=5.731054038636309E-4]:1.331825025366E-1)[&rate=5.731054038636309E-4]:1.026604752754E-1)[&rate=5.731054038636309E-4]:2.153603781755E-2)[&rate=5.731054038636309E-4]:2.144039605621E-1,68[&rate=5.731054038636309E-4]:4.307993696343E-1)[&rate=5.731054038636309E-4]:5.512530242261E-1,(125[&rate=5.731054038636309E-4]:9.339381568438E-1,(((52[&rate=5.731054038636309E-4]:5.51603410601E-1,((103[&rate=5.731054038636309E-4]:4.200310712874E-1,((12[&rate=5.731054038636309E-4]:1.614431770753E-1,5[&rate=5.731054038636309E-4]:1.230870126918E-1)[&rate=5.731054038636309E-4]:1.735420267664E-1,29[&rate=5.731054038636309E-4]:4.418345189101E-1)[&rate=5.731054038636309E-4]:2.110732647061E-1)[&rate=5.731054038636309E-4]:1.407710076431E0,((137[&rate=5.731054038636309E-4]:3.470455415463E-1,134[&rate=5.731054038636309E-4]:2.758126648341E-1)[&rate=5.731054038636309E-4]:2.0017259838E-2,133[&rate=5.731054038636309E-4]:3.259669109732E-1)[&rate=5.731054038636309E-4]:6.113632778408E-1)[&rate=5.731054038636309E-4]:3.881559974438E-1)[&rate=5.731054038636309E-4]:1.595134454955E-1,53[&rate=5.731054038636309E-4]:7.029201347851E-1)[&rate=5.731054038636309E-4]:5.669680462849E-2,(((((78[&rate=5.731054038636309E-4]:3.098546433178E-2,72[&rate=5.731054038636309E-4]:9.067656112465E-3)[&rate=5.731054038636309E-4]:1.948201739107E-1,82[&rate=5.731054038636309E-4]:2.340248163245E-1)[&rate=5.731054038636309E-4]:1.170194753722E-1,(79[&rate=5.731054038636309E-4]:1.545439813215E-1,71[&rate=5.731054038636309E-4]:1.271467210475E-1)[&rate=5.731054038636309E-4]:1.882811322931E-1)[&rate=5.731054038636309E-4]:1.842624652376E-1,((80[&rate=5.731054038636309E-4]:3.332591207137E-2,81[&rate=5.731054038636309E-4]:3.332591207137E-2)[&rate=5.731054038636309E-4]:4.611553829449E-1,(77[&rate=5.731054038636309E-4]:3.671231709587E-1,73[&rate=5.731054038636309E-4]:3.726026230134E-1)[&rate=5.731054038636309E-4]:1.71193740496E-1)[&rate=5.731054038636309E-4]:2.438710575359E-2)[&rate=5.731054038636309E-4]:1.4456844775E-1,((74[&rate=5.731054038636309E-4]:3.353682415068E-1,(76[&rate=5.731054038636309E-4]:2.459972511308E-1,70[&rate=5.731054038636309E-4]:2.076410867474E-1)[&rate=5.731054038636309E-4]:8.9370990376E-2)[&rate=5.731054038636309E-4]:2.016364302704E-2,75[&rate=5.731054038636309E-4]:3.555318845339E-1)[&rate=5.731054038636309E-4]:3.572200324792E-1)[&rate=5.731054038636309E-4]:7.933280810127E-1)[&rate=5.731054038636309E-4]:3.847037310914E-1)[&rate=5.731054038636309E-4]:2.147809036833E-1)[&rate=5.731054038636309E-4]:3.712114386937E-1)[&rate=5.731054038636309E-4]:1.497442879985E-1)[&rate=5.731054038636309E-4]:6.241521060305E-3)[&rate=5.731054038636309E-4]:1.7001276704E-2);
tree STATE_79380000 [&joint=-20961.50927278508,lnP=-20961.50927278508] = [&R] (33[&rate=5.812917323810028E-4]:7.163695323606E-2,(32[&rate=5.812917323810028E-4]:3.252060531749E-2,((((((123[&rate=5.812917323810028E-4]:1.753439541699E-2,124[&rate=5.812917323810028E-4]:1.480215497987E-2)[&rate=5.812917323810028E-4]:3.853598358077E-1,122[&rate=5.812917323810028E-4]:4.028942312247E-1)[&rate=5.812917323810028E-4]:2.253468271106E-1,67[&rate=5.812917323810028E-4]:1.269685079946E-1)[&rate=5.812917323810028E-4]:1.61075075473E-1,(66[&rate=5.812917323810028E-4]:2.333363322959E-1,(126[&rate=5.812917323810028E-4]:3.843363054009E-1,((119[&rate=5.812917323810028E-4]:7.146946328669E-1,120[&rate=5.812917323810028E-4]:6.188042219081E-1)[&rate=5.812917323810028E-4]:2.842391552153E-1,(135[&rate=5.812917323810028E-4]:4.173395420797E-1,(138[&rate=5.812917323810028E-4]:2.471999343253E-1,136[&rate=5.812917323810028E-4]:1.156930850101E-1)[&rate=5.812917323810028E-4]:3.701396077545E-1)[&rate=5.812917323810028E-4]:2.336490405232E-1)[&rate=5.812917323810028E-4]:1.711050399624E-1)[&rate=5.812917323810028E-4]:1.09617421658E0)[&rate=5.812917323810028E-4]:5.470725117179E-2)[&rate=5.812917323810028E-4]:5.991728250395E-1,(34[&rate=5.812917323810028E-4]:1.298150704906E-2,(((57[&rate=5.812917323810028E-4]:4.539231193962E-1,(58[&rate=5.812917323810028E-4]:3.099222838199E-1,((55[&rate=5.812917323810028E-4]:1.195070546978E-1,56[&rate=5.812917323810028E-4]:1.195070546978E-1)[&rate=5.812917323810028E-4]:9.517318490878E-2,((37[&rate=5.812917323810028E-4]:1.347805983673E-1,59[&rate=5.812917323810028E-4]:9.652923224703E-2)[&rate=5.812917323810028E-4]:3.594226984365E-2,54[&rate=5.812917323810028E-4]:9.422013597046E-2)[&rate=5.812917323810028E-4]:9.040545882751E-2)[&rate=5.812917323810028E-4]:6.791963984158E-2)[&rate=5.812917323810028E-4]:1.603942781993E-1)[&rate=5.812917323810028E-4]:1.08887960852E-1,68[&rate=5.812917323810028E-4]:5.108985119422E-1)[&rate=5.812917323810028E-4]:5.967200944496E-1,(125[&rate=5.812917323810028E-4]:8.383346829816E-1,(53[&rate=5.812917323810028E-4]:5.755720411506E-1,((((70[&rate=5.812917323810028E-4]:5.700988528049E-1,(76[&rate=5.812917323810028E-4]:5.943921779367E-1,74[&rate=5.812917323810028E-4]:5.943921779367E-1)[&rate=5.812917323810028E-4]:1.406283925166E-2)[&rate=5.812917323810028E-4]:9.602863126044E-2,75[&rate=5.812917323810028E-4]:7.044836484488E-1)[&rate=5.812917323810028E-4]:1.010963744655E-1,((71[&rate=5.812917323810028E-4]:3.352224172808E-1,((73[&rate=5.812917323810028E-4]:3.03978219159E-1,(80[&rate=5.812917323810028E-4]:1.230769806383E-1,81[&rate=5.812917323810028E-4]:1.230769806383E-1)[&rate=5.812917323810028E-4]:1.315861700275E-1)[&rate=5.812917323810028E-4]:5.652077352714E-2,77[&rate=5.812917323810028E-4]:3.550195406314E-1)[&rate=5.812917323810028E-4]:4.321657527953E-2)[&rate=5.812917323810028E-4]:8.073219618464E-2,(79[&rate=5.812917323810028E-4]:2.447713963291E-1,((78[&rate=5.812917323810028E-4]:1.024045063834E-1,72[&rate=5.812917323810028E-4]:8.048669816407E-2)[&rate=5.812917323810028E-4]:1.183773230206E-1,82[&rate=5.812917323810028E-4]:2.290010074861E-1)[&rate=5.812917323810028E-4]:2.39895669251E-2)[&rate=5.812917323810028E-4]:1.985804774104E-1)[&rate=5.812917323810028E-4]:3.21132258764E-1)[&rate=5.812917323810028E-4]:4.69569847869E-1,((((133[&rate=5.812917323810028E-4]:4.125723250902E-1,137[&rate=5.812917323810028E-4]:4.536682155012E-1)[&rate=5.812917323810028E-4]:1.921039718717E-1,134[&rate=5.812917323810028E-4]:5.745393106607E-1)[&rate=5.812917323810028E-4]:6.199994356419E-1,(103[&rate=5.812917323810028E-4]:5.860300262479E-1,((12[&rate=5.812917323810028E-4]:2.870504087617E-1,5[&rate=5.812917323810028E-4]:2.486942443783E-1)[&rate=5.812917323810028E-4]:9.653064876418E-2,29[&rate=5.812917323810028E-4]:4.904303725945E-1)[&rate=5.812917323810028E-4]:3.284763659822E-1)[&rate=5.812917323810028E-4]:1.52905666526E0)[&rate=5.812917323810028E-4]:1.616077512141E-2,52[&rate=5.812917323810028E-4]:4.669537320684E-1)[&rate=5.812917323810028E-4]:6.992980141412E-2)[&rate=5.812917323810028E-4]:4.688522897943E-2)[&rate=5.812917323810028E-4]:4.731451554923E-1)[&rate=5.812917323810028E-4]:4.359505900769E-1)[&rate=5.812917323810028E-4]:3.160972370596E-1)[&rate=5.812917323810028E-4]:1.1221202828E-2)[&rate=5.812917323810028E-4]:2.58428146213E-2,(((((146[&rate=5.812917323810028E-4]:6.686845803722E-1,(147[&rate=5.812917323810028E-4]:5.361217390685E-1,16[&rate=5.812917323810028E-4]:2.564237616005E0)[&rate=5.812917323810028E-4]:6.972131124911E-2)[&rate=5.812917323810028E-4]:7.990872894998E-2,(((98[&rate=5.812917323810028E-4]:6.482107688309E-1,((94[&rate=5.812917323810028E-4]:1.306190384524E-1,100[&rate=5.812917323810028E-4]:1.306190384524E-1)[&rate=5.812917323810028E-4]:2.945770258059E-1,95[&rate=5.812917323810028E-4]:5.098955178104E-1)[&rate=5.812917323810028E-4]:1.492442127693E-1)[&rate=5.812917323810028E-4]:3.482877964542E-2,97[&rate=5.812917323810028E-4]:4.835859965639E-1)[&rate=5.812917323810028E-4]:2.084200059096E-2,(96[&rate=5.812917323810028E-4]:5.855645295599E-1,99[&rate=5.812917323810028E-4]:6.210836552428E-1)[&rate=5.812917323810028E-4]:1.046558173218E-1)[&rate=5.812917323810028E-4]:5.290848156625E-2)[&rate=5.812917323810028E-4]:3.935766541859E-2,(((((31[&rate=5.812917323810028E-4]:7.555524924714E-1,((7[&rate=5.812917323810028E-4]:2.745875025589E-1,8[&rate=5.812917323810028E-4]:2.745875025589E-1)[&rate=5.812917323810028E-4]:2.892969799612E-1,26[&rate=5.812917323810028E-4]:6.707337975886E-1)[&rate=5.812917323810028E-4]:4.098307844438E-2)[&rate=5.812917323810028E-4]:3.506487134834E-2,(22[&rate=5.812917323810028E-4]:3.660602249986E-1,27[&rate=5.812917323810028E-4]:3.824985811629E-1)[&rate=5.812917323810028E-4]:3.697626182731E-1)[&rate=5.812917323810028E-4]:1.675195959948E-1,2[&rate=5.812917323810028E-4]:7.307396995405E-1)[&rate=5.812917323810028E-4]:1.789637517239E0,(40[&rate=5.812917323810028E-4]:4.947106971787E-1,(101[&rate=5.812917323810028E-4]:7.438263403303E-1,(((((10[&rate=5.812917323810028E-4]:3.038242651003E-1,15[&rate=5.812917323810028E-4]:3.421804294837E-1)[&rate=5.812917323810028E-4]:2.799453447353E-1,6[&rate=5.812917323810028E-4]:5.673312536712E-1)[&rate=5.812917323810028E-4]:3.780767058186E-2,18[&rate=5.812917323810028E-4]:6.681526228832E-1)[&rate=5.812917323810028E-4]:2.893807899529E-2,((((88[&rate=5.812917323810028E-4]:1.067227211158E-1,89[&rate=5.812917323810028E-4]:1.204213512528E-1)[&rate=5.812917323810028E-4]:1.835737245616E-3,87[&rate=5.812917323810028E-4]:1.085584583614E-1)[&rate=5.812917323810028E-4]:1.222124904868E-1,((((85[&rate=5.812917323810028E-4]:7.302123983658E-2,84[&rate=5.812917323810028E-4]:7.302123983658E-2)[&rate=5.812917323810028E-4]:8.555861391387E-3,86[&rate=5.812917323810028E-4]:8.157710122797E-2)[&rate=5.812917323810028E-4]:5.067358632308E-2,(93[&rate=5.812917323810028E-4]:1.003051107594E-1,83[&rate=5.812917323810028E-4]:8.660648062235E-2)[&rate=5.812917323810028E-4]:4.56442069287E-2)[&rate=5.812917323810028E-4]:5.89835256655E-2,(92[&rate=5.812917323810028E-4]:7.310004719374E-2,(90[&rate=5.812917323810028E-4]:3.889012700004E-2,91[&rate=5.812917323810028E-4]:3.889012700004E-2)[&rate=5.812917323810028E-4]:3.42099201937E-2)[&rate=5.812917323810028E-4]:1.318327961598E-1)[&rate=5.812917323810028E-4]:3.953673563167E-2)[&rate=5.812917323810028E-4]:6.822255982894E-1,3[&rate=5.812917323810028E-4]:3.732705197405E-1)[&rate=5.812917323810028E-4]:2.087516889874E-1)[&rate=5.812917323810028E-4]:7.430615179182E-1,(((((115[&rate=5.812917323810028E-4]:6.651622659638E-1,((((104[&rate=5.812917323810028E-4]:8.31284060301E-2,114[&rate=5.812917323810028E-4]:2.285443342733E-2)[&rate=5.812917323810028E-4]:3.213775498558E-1,108[&rate=5.812917323810028E-4]:4.017662298585E-1)[&rate=5.812917323810028E-4]:4.761939735369E-2,107[&rate=5.812917323810028E-4]:4.521253532396E-1)[&rate=5.812917323810028E-4]:1.738477382774E-1,109[&rate=5.812917323810028E-4]:6.451511737087E-1)[&rate=5.812917323810028E-4]:9.946314704953E-2)[&rate=5.812917323810028E-4]:1.924097980101E-2,(13[&rate=5.812917323810028E-4]:4.019507904907E-1,19[&rate=5.812917323810028E-4]:4.403069548744E-1)[&rate=5.812917323810028E-4]:3.646442360959E-1)[&rate=5.812917323810028E-4]:1.801896944772E-1,((148[&rate=5.812917323810028E-4]:1.46775315744E-1,143[&rate=5.812917323810028E-4]:1.440355897167E-1)[&rate=5.812917323810028E-4]:5.059301810405E-1,((139[&rate=5.812917323810028E-4]:4.193971078853E-1,(111[&rate=5.812917323810028E-4]:1.760861394376E-2,106[&rate=5.812917323810028E-4]:1.170257779388E-3)[&rate=5.812917323810028E-4]:2.264460281882E-1)[&rate=5.812917323810028E-4]:3.369802151823E-1,116[&rate=5.812917323810028E-4]:5.043225285471E-1)[&rate=5.812917323810028E-4]:1.100268038537E-1)[&rate=5.812917323810028E-4]:2.502436078412E-1)[&rate=5.812917323810028E-4]:2.815656470685E-1,((((4[&rate=5.812917323810028E-4]:2.338575321395E-1,30[&rate=5.812917323810028E-4]:4.064602718655E-1)[&rate=5.812917323810028E-4]:3.593888543811E-1,((9[&rate=5.812917323810028E-4]:3.638929570018E-1,113[&rate=5.812917323810028E-4]:3.721121350839E-1)[&rate=5.812917323810028E-4]:5.987713052864E-2,117[&rate=5.812917323810028E-4]:4.347289916401E-1)[&rate=5.812917323810028E-4]:2.187913674833E-1)[&rate=5.812917323810028E-4]:3.876473484113E-2,((17[&rate=5.812917323810028E-4]:4.842806056917E-1,14[&rate=5.812917323810028E-4]:4.45924441308E-1)[&rate=5.812917323810028E-4]:1.454867492464E-1,112[&rate=5.812917323810028E-4]:5.914111905544E-1)[&rate=5.812917323810028E-4]:9.813417738251E-2)[&rate=5.812917323810028E-4]:1.57693012771E-1,(110[&rate=5.812917323810028E-4]:7.197296848201E-1,105[&rate=5.812917323810028E-4]:6.97811876601E-1)[&rate=5.812917323810028E-4]:1.220292438331E-1)[&rate=5.812917323810028E-4]:3.811119874244E-1)[&rate=5.812917323810028E-4]:1.263973280908E-1,((142[&rate=5.812917323810028E-4]:8.635399241687E-1,(145[&rate=5.812917323810028E-4]:1.795335328814E-1,(141[&rate=5.812917323810028E-4]:1.669694094174E-1,144[&rate=5.812917323810028E-4]:1.6422968339E-1)[&rate=5.812917323810028E-4]:9.824397436432E-3)[&rate=5.812917323810028E-4]:6.840063912873E-1)[&rate=5.812917323810028E-4]:6.574075855665E-1,(102[&rate=5.812917323810028E-4]:2.564771276348E-1,(((11[&rate=5.812917323810028E-4]:5.807280143697E-1,140[&rate=5.812917323810028E-4]:5.61549932178E-1)[&rate=5.812917323810028E-4]:1.746155949215E-1,((20[&rate=5.812917323810028E-4]:3.860173470858E-1,25[&rate=5.812917323810028E-4]:4.051954292775E-1)[&rate=5.812917323810028E-4]:2.89735428196E-1,23[&rate=5.812917323810028E-4]:6.839719533639E-1)[&rate=5.812917323810028E-4]:1.563031627766E-1)[&rate=5.812917323810028E-4]:5.528515453324E-1,(24[&rate=5.812917323810028E-4]:9.464978151237E-1,((28[&rate=5.812917323810028E-4]:4.731941022987E-1,21[&rate=5.812917323810028E-4]:4.485365680523E-1)[&rate=5.812917323810028E-4]:3.540125431333E-1,1[&rate=5.812917323810028E-4]:4.090527556905E-2)[&rate=5.812917323810028E-4]:1.247706217464E-1)[&rate=5.812917323810028E-4]:4.575877504589E-1)[&rate=5.812917323810028E-4]:1.403539766864E-2)[&rate=5.812917323810028E-4]:1.789503963461E-2)[&rate=5.812917323810028E-4]:6.402926214118E-3)[&rate=5.812917323810028E-4]:4.704835918989E-2)[&rate=5.812917323810028E-4]:4.214823397118E-1)[&rate=5.812917323810028E-4]:7.240485158421E-1)[&rate=5.812917323810028E-4]:6.894071677193E-2)[&rate=5.812917323810028E-4]:1.015105067521E-1,39[&rate=5.812917323810028E-4]:6.651619207027E-1)[&rate=5.812917323810028E-4]:2.57047480316E-3)[&rate=5.812917323810028E-4]:2.378669821595E-1,38[&rate=5.812917323810028E-4]:8.372933667363E-1)[&rate=5.812917323810028E-4]:4.505271411805E-1,(((127[&rate=5.812917323810028E-4]:2.60612967686E0,36[&rate=5.812917323810028E-4]:8.558173165504E-2)[&rate=5.812917323810028E-4]:1.360652931305E-1,(((((43[&rate=5.812917323810028E-4]:4.227669666001E-1,(41[&rate=5.812917323810028E-4]:2.591679972234E-1,(48[&rate=5.812917323810028E-4]:2.831181775249E-1,42[&rate=5.812917323810028E-4]:2.448668114047E-1)[&rate=5.812917323810028E-4]:1.976566669295E-2)[&rate=5.812917323810028E-4]:1.089541606337E-1)[&rate=5.812917323810028E-4]:1.876003493184E-2,46[&rate=5.812917323810028E-4]:4.415270015319E-1)[&rate=5.812917323810028E-4]:1.726574911873E-1,((47[&rate=5.812917323810028E-4]:3.359281532224E-1,44[&rate=5.812917323810028E-4]:3.304636723481E-1)[&rate=5.812917323810028E-4]:2.548637755995E-1,51[&rate=5.812917323810028E-4]:5.634695244504E-1)[&rate=5.812917323810028E-4]:2.339256389735E-2)[&rate=5.812917323810028E-4]:2.467478528883E-2,(49[&rate=5.812917323810028E-4]:4.080243856785E-1,50[&rate=5.812917323810028E-4]:4.080243856785E-1)[&rate=5.812917323810028E-4]:1.980480070838E-1)[&rate=5.812917323810028E-4]:1.139394848034E-1,45[&rate=5.812917323810028E-4]:7.446020415001E-1)[&rate=5.812917323810028E-4]:1.858405518161E-1)[&rate=5.812917323810028E-4]:2.256354966973E-2,(((69[&rate=5.812917323810028E-4]:7.345240631173E-1,(118[&rate=5.812917323810028E-4]:7.143358464651E-1,(129[&rate=5.812917323810028E-4]:2.408562770017E-1,(132[&rate=5.812917323810028E-4]:1.996211329605E-1,(130[&rate=5.812917323810028E-4]:1.832594373847E-1,131[&rate=5.812917323810028E-4]:1.859991634121E-1)[&rate=5.812917323810028E-4]:1.362196954842E-2)[&rate=5.812917323810028E-4]:4.397487006857E-2)[&rate=5.812917323810028E-4]:3.364932680934E-1)[&rate=5.812917323810028E-4]:9.229312542573E-3)[&rate=5.812917323810028E-4]:7.902346818112E-1,((((65[&rate=5.812917323810028E-4]:9.913449713867E-2,62[&rate=5.812917323810028E-4]:2.909153190564E-1)[&rate=5.812917323810028E-4]:1.360766818839E-2,(64[&rate=5.812917323810028E-4]:2.121821398479E-1,60[&rate=5.812917323810028E-4]:6.149720834123E-2)[&rate=5.812917323810028E-4]:5.124495698583E-2)[&rate=5.812917323810028E-4]:1.998102621612E-1,(61[&rate=5.812917323810028E-4]:2.494842101395E-1,63[&rate=5.812917323810028E-4]:2.083883197285E-1)[&rate=5.812917323810028E-4]:2.548490392665E-1)[&rate=5.812917323810028E-4]:8.50238609626E-1,128[&rate=5.812917323810028E-4]:1.214845831635E0)[&rate=5.812917323810028E-4]:1.592279817868E-1)[&rate=5.812917323810028E-4]:3.379364088033E-1,(35[&rate=5.812917323810028E-4]:6.750908012663E-3,121[&rate=5.812917323810028E-4]:2.132778305273E0)[&rate=5.812917323810028E-4]:1.764921909244E-1)[&rate=5.812917323810028E-4]:1.439213305243E-2)[&rate=5.812917323810028E-4]:4.878198294119E-1)[&rate=5.812917323810028E-4]:2.276041617271E-1)[&rate=5.812917323810028E-4]:4.392889038217E-3)[&rate=5.812917323810028E-4]:3.363689586386E-2);
tree STATE_79470000 [&joint=-20961.274893294336,lnP=-20961.274893294336] = [&R] ((33[&rate=5.530535974510322E-4]:4.034540924443E-3,((((((((((54[&rate=5.530535974510322E-4]:1.003862992766E-1,58[&rate=5.530535974510322E-4]:1.577633484569E-1)[&rate=5.530535974510322E-4]:3.822841106E-2,59[&rate=5.530535974510322E-4]:1.768660764568E-1)[&rate=5.530535974510322E-4]:3.472285130964E-2,37[&rate=5.530535974510322E-4]:2.498402938866E-1)[&rate=5.530535974510322E-4]:4.730314652899E-2,(55[&rate=5.530535974510322E-4]:2.133537222364E-1,56[&rate=5.530535974510322E-4]:2.133537222364E-1)[&rate=5.530535974510322E-4]:3.73416307474E-2)[&rate=5.530535974510322E-4]:6.798870277536E-2,57[&rate=5.530535974510322E-4]:3.296130175079E-1)[&rate=5.530535974510322E-4]:4.70194523249E-1,68[&rate=5.530535974510322E-4]:7.478949724508E-1)[&rate=5.530535974510322E-4]:3.272217154849E-1,(125[&rate=5.530535974510322E-4]:9.735485152628E-1,((53[&rate=5.530535974510322E-4]:7.614959969996E-1,((103[&rate=5.530535974510322E-4]:5.913210646997E-1,((12[&rate=5.530535974510322E-4]:4.159032099416E-1,5[&rate=5.530535974510322E-4]:3.775470455581E-1)[&rate=5.530535974510322E-4]:1.609849729499E-1,29[&rate=5.530535974510322E-4]:6.8373749796E-1)[&rate=5.530535974510322E-4]:1.404602790685E-1)[&rate=5.530535974510322E-4]:1.602578565696E0,52[&rate=5.530535974510322E-4]:5.296058958346E-1)[&rate=5.530535974510322E-4]:2.400868224764E-1)[&rate=5.530535974510322E-4]:4.058603011136E-2,((134[&rate=5.530535974510322E-4]:4.168540690679E-1,(133[&rate=5.530535974510322E-4]:4.437274182998E-1,137[&rate=5.530535974510322E-4]:4.848233087108E-1)[&rate=5.530535974510322E-4]:3.26363706927E-3)[&rate=5.530535974510322E-4]:7.710656225345E-1,((75[&rate=5.530535974510322E-4]:4.371011462759E-1,(70[&rate=5.530535974510322E-4]:3.587830287938E-1,(74[&rate=5.530535974510322E-4]:2.849030231571E-1,76[&rate=5.530535974510322E-4]:2.849030231571E-1)[&rate=5.530535974510322E-4]:1.122361700201E-1)[&rate=5.530535974510322E-4]:3.996195309861E-2)[&rate=5.530535974510322E-4]:1.466679080053E-1,((71[&rate=5.530535974510322E-4]:2.962056757161E-1,73[&rate=5.530535974510322E-4]:3.646988264009E-1)[&rate=5.530535974510322E-4]:3.239738339734E-2,(((((78[&rate=5.530535974510322E-4]:1.178079969808E-1,72[&rate=5.530535974510322E-4]:9.589018876146E-2)[&rate=5.530535974510322E-4]:5.212626980715E-2,79[&rate=5.530535974510322E-4]:1.699342667879E-1)[&rate=5.530535974510322E-4]:3.738556910291E-2,82[&rate=5.530535974510322E-4]:2.155390139729E-1)[&rate=5.530535974510322E-4]:1.036997255717E-1,77[&rate=5.530535974510322E-4]:3.466359998186E-1)[&rate=5.530535974510322E-4]:2.17375844542E-2,(80[&rate=5.530535974510322E-4]:3.085603833442E-2,81[&rate=5.530535974510322E-4]:3.085603833442E-2)[&rate=5.530535974510322E-4]:2.936819295E-1)[&rate=5.530535974510322E-4]:2.324317347076E-2)[&rate=5.530535974510322E-4]:1.86672844483E-1)[&rate=5.530535974510322E-4]:5.986711852662E-1)[&rate=5.530535974510322E-4]:3.661048461756E-1)[&rate=5.530535974510322E-4]:3.818490018131E-1)[&rate=5.530535974510322E-4]:2.682348393396E-1)[&rate=5.530535974510322E-4]:1.113010328748E-1,((((146[&rate=5.530535974510322E-4]:6.555380225079E-1,(((40[&rate=5.530535974510322E-4]:3.703121089554E-1,(101[&rate=5.530535974510322E-4]:7.011201943717E-1,(((18[&rate=5.530535974510322E-4]:6.446886364265E-1,(6[&rate=5.530535974510322E-4]:4.877776340107E-1,(10[&rate=5.530535974510322E-4]:3.008535087942E-1,15[&rate=5.530535974510322E-4]:3.392096731777E-1)[&rate=5.530535974510322E-4]:2.033624813809E-1)[&rate=5.530535974510322E-4]:9.389730378563E-2)[&rate=5.530535974510322E-4]:3.113632859593E-1,(3[&rate=5.530535974510322E-4]:6.821160793774E-1,(((87[&rate=5.530535974510322E-4]:1.998414171469E-1,(92[&rate=5.530535974510322E-4]:1.334053467005E-1,(90[&rate=5.530535974510322E-4]:3.36572364537E-2,91[&rate=5.530535974510322E-4]:3.36572364537E-2)[&rate=5.530535974510322E-4]:9.974811024682E-2)[&rate=5.530535974510322E-4]:8.013470058337E-2)[&rate=5.530535974510322E-4]:1.376015691295E-2,(83[&rate=5.530535974510322E-4]:1.690571318587E-1,((93[&rate=5.530535974510322E-4]:1.535236814138E-1,86[&rate=5.530535974510322E-4]:1.398250512768E-1)[&rate=5.530535974510322E-4]:2.6682381727E-2,(84[&rate=5.530535974510322E-4]:1.568722620506E-1,85[&rate=5.530535974510322E-4]:1.568722620506E-1)[&rate=5.530535974510322E-4]:9.635170953203E-3)[&rate=5.530535974510322E-4]:2.54969885488E-3)[&rate=5.530535974510322E-4]:4.454444220113E-2)[&rate=5.530535974510322E-4]:1.077868929187E-1,(88[&rate=5.530535974510322E-4]:1.115709427808E-1,89[&rate=5.530535974510322E-4]:1.252695729179E-1)[&rate=5.530535974510322E-4]:2.098175241977E-1)[&rate=5.530535974510322E-4]:9.00453639796E-1)[&rate=5.530535974510322E-4]:1.588673498577E-1)[&rate=5.530535974510322E-4]:7.034386442042E-1,(((((((106[&rate=5.530535974510322E-4]:8.857330528398E-2,(139[&rate=5.530535974510322E-4]:1.860779637168E-1,111[&rate=5.530535974510322E-4]:1.073549796339E-2)[&rate=5.530535974510322E-4]:9.427616348496E-2)[&rate=5.530535974510322E-4]:1.423621137654E-1,116[&rate=5.530535974510322E-4]:1.706614464466E-1)[&rate=5.530535974510322E-4]:4.535118532561E-1,(148[&rate=5.530535974510322E-4]:4.649606422047E-1,143[&rate=5.530535974510322E-4]:4.622209161773E-1)[&rate=5.530535974510322E-4]:1.975688218817E-1)[&rate=5.530535974510322E-4]:7.328981191373E-2,(((13[&rate=5.530535974510322E-4]:3.464309027792E-1,19[&rate=5.530535974510322E-4]:3.847870671629E-1)[&rate=5.530535974510322E-4]:3.23107002492E-1,115[&rate=5.530535974510322E-4]:5.873461244494E-1)[&rate=5.530535974510322E-4]:6.6240633938E-2,(((104[&rate=5.530535974510322E-4]:1.991715807788E-1,114[&rate=5.530535974510322E-4]:1.38897608176E-1)[&rate=5.530535974510322E-4]:2.339508197174E-1,(107[&rate=5.530535974510322E-4]:2.718981907219E-1,108[&rate=5.530535974510322E-4]:2.691584646946E-1)[&rate=5.530535974510322E-4]:1.612242097743E-1)[&rate=5.530535974510322E-4]:2.453433084487E-1,109[&rate=5.530535974510322E-4]:6.976437911367E-1)[&rate=5.530535974510322E-4]:3.539502204518E-2)[&rate=5.530535974510322E-4]:4.387635322905E-2)[&rate=5.530535974510322E-4]:2.489857373646E-1,((9[&rate=5.530535974510322E-4]:5.866163565114E-1,((112[&rate=5.530535974510322E-4]:3.157708538586E-1,113[&rate=5.530535974510322E-4]:3.157708538586E-1)[&rate=5.530535974510322E-4]:2.610250141955E-1,(4[&rate=5.530535974510322E-4]:7.955422239455E-2,30[&rate=5.530535974510322E-4]:2.521569621206E-1)[&rate=5.530535974510322E-4]:4.397073990843E-1)[&rate=5.530535974510322E-4]:1.803966653942E-2)[&rate=5.530535974510322E-4]:2.546905439428E-1,((117[&rate=5.530535974510322E-4]:6.664789962682E-1,(17[&rate=5.530535974510322E-4]:3.340955434095E-1,14[&rate=5.530535974510322E-4]:2.957393790258E-1)[&rate=5.530535974510322E-4]:3.679998912148E-1)[&rate=5.530535974510322E-4]:1.752460781927E-1,(105[&rate=5.530535974510322E-4]:7.034579549807E-1,110[&rate=5.530535974510322E-4]:7.253757631998E-1)[&rate=5.530535974510322E-4]:1.081301331788E-1)[&rate=5.530535974510322E-4]:1.054073010292E-2)[&rate=5.530535974510322E-4]:1.791145512667E-1)[&rate=5.530535974510322E-4]:3.316357156996E-1,(102[&rate=5.530535974510322E-4]:7.215750328623E-2,((24[&rate=5.530535974510322E-4]:8.415066929748E-1,((28[&rate=5.530535974510322E-4]:4.027658062083E-1,21[&rate=5.530535974510322E-4]:3.781082719619E-1)[&rate=5.530535974510322E-4]:4.359344725895E-1,1[&rate=5.530535974510322E-4]:5.239890893481E-2)[&rate=5.530535974510322E-4]:8.285866231719E-3)[&rate=5.530535974510322E-4]:2.108022816195E-1,((11[&rate=5.530535974510322E-4]:5.656916568184E-1,140[&rate=5.530535974510322E-4]:5.465135746266E-1)[&rate=5.530535974510322E-4]:2.904945065499E-2,(23[&rate=5.530535974510322E-4]:5.258005854237E-1,(25[&rate=5.530535974510322E-4]:2.816362690458E-1,20[&rate=5.530535974510322E-4]:2.624581868541E-1)[&rate=5.530535974510322E-4]:2.551232204876E-1)[&rate=5.530535974510322E-4]:1.538720288989E-1)[&rate=5.530535974510322E-4]:3.616774561621E-1)[&rate=5.530535974510322E-4]:1.814923643083E-1)[&rate=5.530535974510322E-4]:2.141462394767E-1)[&rate=5.530535974510322E-4]:2.539125271695E-2,(142[&rate=5.530535974510322E-4]:8.559214173264E-1,((145[&rate=5.530535974510322E-4]:9.118480480279E-2,141[&rate=5.530535974510322E-4]:8.844507877521E-2)[&rate=5.530535974510322E-4]:1.61985647858E-1,144[&rate=5.530535974510322E-4]:2.476910006058E-1)[&rate=5.530535974510322E-4]:6.027509646656E-1)[&rate=5.530535974510322E-4]:7.023489206193E-1)[&rate=5.530535974510322E-4]:2.354668039868E-1)[&rate=5.530535974510322E-4]:1.5943784696E-1)[&rate=5.530535974510322E-4]:6.423560735774E-1)[&rate=5.530535974510322E-4]:2.52397419466E-2,(39[&rate=5.530535974510322E-4]:3.285152737419E-1,(147[&rate=5.530535974510322E-4]:3.372471209857E-1,(2[&rate=5.530535974510322E-4]:9.177566479511E-1,(((22[&rate=5.530535974510322E-4]:4.069037016049E-1,27[&rate=5.530535974510322E-4]:4.233420577693E-1)[&rate=5.530535974510322E-4]:4.627595181451E-1,(26[&rate=5.530535974510322E-4]:8.208766894381E-1,(7[&rate=5.530535974510322E-4]:2.414445726634E-1,8[&rate=5.530535974510322E-4]:2.414445726634E-1)[&rate=5.530535974510322E-4]:4.725828017062E-1)[&rate=5.530535974510322E-4]:5.974543442159E-2)[&rate=5.530535974510322E-4]:8.213794984247E-2,31[&rate=5.530535974510322E-4]:1.006595690141E0)[&rate=5.530535974510322E-4]:1.385582180846E-1)[&rate=5.530535974510322E-4]:1.318839226684E0)[&rate=5.530535974510322E-4]:4.864520193645E-2)[&rate=5.530535974510322E-4]:6.703657716011E-2)[&rate=5.530535974510322E-4]:4.758519726678E-2,(16[&rate=5.530535974510322E-4]:2.426607112232E0,97[&rate=5.530535974510322E-4]:2.700759347488E-1)[&rate=5.530535974510322E-4]:1.020228620537E-1)[&rate=5.530535974510322E-4]:9.218239510425E-2)[&rate=5.530535974510322E-4]:4.814143861617E-2,(((96[&rate=5.530535974510322E-4]:4.190207843194E-1,99[&rate=5.530535974510322E-4]:4.545399100023E-1)[&rate=5.530535974510322E-4]:1.564801682102E-1,98[&rate=5.530535974510322E-4]:5.891621547153E-1)[&rate=5.530535974510322E-4]:1.304296521583E-2,((94[&rate=5.530535974510322E-4]:3.239377501802E-1,100[&rate=5.530535974510322E-4]:3.239377501802E-1)[&rate=5.530535974510322E-4]:3.134156180668E-2,95[&rate=5.530535974510322E-4]:4.39978765539E-1)[&rate=5.530535974510322E-4]:1.731553161409E-1)[&rate=5.530535974510322E-4]:1.096710625044E-1)[&rate=5.530535974510322E-4]:1.414300558725E-1,38[&rate=5.530535974510322E-4]:6.565849268326E-1)[&rate=5.530535974510322E-4]:2.822982748279E-1,((36[&rate=5.530535974510322E-4]:1.019118551283E-1,(127[&rate=5.530535974510322E-4]:2.349026055176E0,121[&rate=5.530535974510322E-4]:1.907930164765E0)[&rate=5.530535974510322E-4]:2.734337451577E-1)[&rate=5.530535974510322E-4]:1.716896844475E-1,(35[&rate=5.530535974510322E-4]:2.176301138773E-1,(((45[&rate=5.530535974510322E-4]:6.693385593028E-1,(47[&rate=5.530535974510322E-4]:3.85718668946E-1,44[&rate=5.530535974510322E-4]:3.802541880718E-1)[&rate=5.530535974510322E-4]:2.918166116682E-1)[&rate=5.530535974510322E-4]:2.927366223692E-3,((51[&rate=5.530535974510322E-4]:5.321598766421E-1,(((41[&rate=5.530535974510322E-4]:1.375545491315E-1,42[&rate=5.530535974510322E-4]:1.430190300057E-1)[&rate=5.530535974510322E-4]:1.672487963387E-1,48[&rate=5.530535974510322E-4]:3.485191924646E-1)[&rate=5.530535974510322E-4]:9.335693342845E-2,(46[&rate=5.530535974510322E-4]:4.246397078179E-1,43[&rate=5.530535974510322E-4]:4.246397078179E-1)[&rate=5.530535974510322E-4]:2.816537982364E-2)[&rate=5.530535974510322E-4]:1.06677193372E-1)[&rate=5.530535974510322E-4]:9.101949487715E-2,(49[&rate=5.530535974510322E-4]:3.54811347764E-1,50[&rate=5.530535974510322E-4]:3.54811347764E-1)[&rate=5.530535974510322E-4]:2.629035428811E-1)[&rate=5.530535974510322E-4]:2.99608709471E-2)[&rate=5.530535974510322E-4]:2.184365624678E-1,(((65[&rate=5.530535974510322E-4]:1.607911657037E-1,((64[&rate=5.530535974510322E-4]:1.773436457744E-1,60[&rate=5.530535974510322E-4]:2.66587142677E-2)[&rate=5.530535974510322E-4]:2.016482231241E-2,62[&rate=5.530535974510322E-4]:2.386043584979E-1)[&rate=5.530535974510322E-4]:1.139676291236E-1)[&rate=5.530535974510322E-4]:4.398984544115E-1,(61[&rate=5.530535974510322E-4]:3.422036984478E-1,63[&rate=5.530535974510322E-4]:3.011078080368E-1)[&rate=5.530535974510322E-4]:4.502667435851E-1)[&rate=5.530535974510322E-4]:5.627062271897E-1,(128[&rate=5.530535974510322E-4]:1.19622482284E0,(118[&rate=5.530535974510322E-4]:5.361095396641E-1,(((129[&rate=5.530535974510322E-4]:1.968776208448E-1,(131[&rate=5.530535974510322E-4]:5.496238062079E-2,130[&rate=5.530535974510322E-4]:5.222265459343E-2)[&rate=5.530535974510322E-4]:1.446549662514E-1)[&rate=5.530535974510322E-4]:2.259047237213E-2,132[&rate=5.530535974510322E-4]:2.222078192443E-1)[&rate=5.530535974510322E-4]:1.556699965952E-1,69[&rate=5.530535974510322E-4]:5.230832952917E-1)[&rate=5.530535974510322E-4]:2.398514848214E-2)[&rate=5.530535974510322E-4]:7.998413105732E-1)[&rate=5.530535974510322E-4]:1.922581898515E-2)[&rate=5.530535974510322E-4]:4.486480584604E-1)[&rate=5.530535974510322E-4]:8.229853687941E-2)[&rate=5.530535974510322E-4]:9.396083232773E-3)[&rate=5.530535974510322E-4]:1.094915580349E-1)[&rate=5.530535974510322E-4]:3.021793278932E-1)[&rate=5.530535974510322E-4]:5.911745913271E-2,((((126[&rate=5.530535974510322E-4]:1.009011242874E0,119[&rate=5.530535974510322E-4]:1.794713765517E0)[&rate=5.530535974510322E-4]:1.007503970202E-1,(120[&rate=5.530535974510322E-4]:1.00632569071E0,(135[&rate=5.530535974510322E-4]:6.17832869273E-1,(138[&rate=5.530535974510322E-4]:2.008147560986E-1,136[&rate=5.530535974510322E-4]:6.93079067834E-2)[&rate=5.530535974510322E-4]:6.170181131745E-1)[&rate=5.530535974510322E-4]:1.364380269169E-1)[&rate=5.530535974510322E-4]:7.932480608682E-1)[&rate=5.530535974510322E-4]:2.675284123044E-1,66[&rate=5.530535974510322E-4]:1.301158625132E-1)[&rate=5.530535974510322E-4]:2.038271604241E-1,(((123[&rate=5.530535974510322E-4]:1.957633288178E-2,124[&rate=5.530535974510322E-4]:1.684409244466E-2)[&rate=5.530535974510322E-4]:2.728608514048E-1,122[&rate=5.530535974510322E-4]:2.924371842866E-1)[&rate=5.530535974510322E-4]:4.743180301577E-1,67[&rate=5.530535974510322E-4]:2.654826641036E-1)[&rate=5.530535974510322E-4]:6.846035883369E-2)[&rate=5.530535974510322E-4]:3.638715192336E-1)[&rate=5.530535974510322E-4]:1.78057931349E-1,34[&rate=5.530535974510322E-4]:1.285877488978E-2)[&rate=5.530535974510322E-4]:7.61412219904E-3)[&rate=5.530535974510322E-4]:2.111184014941E-2,32[&rate=5.530535974510322E-4]:1.966692901914E-2);
tree STATE_79560000 [&joint=-20959.31565460616,lnP=-20959.31565460616] = [&R] ((((((57[&rate=5.603745832537785E-4]:5.521393265516E-1,(((58[&rate=5.603745832537785E-4]:4.010790481413E-1,59[&rate=5.603745832537785E-4]:3.819533650812E-1)[&rate=5.603745832537785E-4]:1.165445315364E-2,(37[&rate=5.603745832537785E-4]:8.061946752665E-2,54[&rate=5.603745832537785E-4]:4.116735286205E-3)[&rate=5.603745832537785E-4]:3.512397168284E-1)[&rate=5.603745832537785E-4]:1.111422458826E-1,(55[&rate=5.603745832537785E-4]:1.859045004521E-1,56[&rate=5.603745832537785E-4]:1.859045004521E-1)[&rate=5.603745832537785E-4]:3.106488423537E-1)[&rate=5.603745832537785E-4]:4.465702199708E-2)[&rate=5.603745832537785E-4]:2.912378110639E-1,68[&rate=5.603745832537785E-4]:7.914645693094E-1)[&rate=5.603745832537785E-4]:4.821356654041E-1,(125[&rate=5.603745832537785E-4]:8.876946890079E-1,((((52[&rate=5.603745832537785E-4]:6.025786182571E-1,(103[&rate=5.603745832537785E-4]:5.37464235804E-1,((12[&rate=5.603745832537785E-4]:2.857204150687E-1,5[&rate=5.603745832537785E-4]:2.473642506852E-1)[&rate=5.603745832537785E-4]:1.29573244552E-1,29[&rate=5.603745832537785E-4]:5.221429746892E-1)[&rate=5.603745832537785E-4]:2.481979734436E-1)[&rate=5.603745832537785E-4]:1.729408117014E0)[&rate=5.603745832537785E-4]:5.395071768033E-3,(134[&rate=5.603745832537785E-4]:7.231902653516E-1,(133[&rate=5.603745832537785E-4]:6.024070775228E-1,137[&rate=5.603745832537785E-4]:6.435029679339E-1)[&rate=5.603745832537785E-4]:1.5092017413E-1)[&rate=5.603745832537785E-4]:6.285292140292E-1)[&rate=5.603745832537785E-4]:2.059989243087E-1,(((70[&rate=5.603745832537785E-4]:3.043203766873E-1,(74[&rate=5.603745832537785E-4]:2.444111700538E-1,76[&rate=5.603745832537785E-4]:2.444111700538E-1)[&rate=5.603745832537785E-4]:9.826537101699E-2)[&rate=5.603745832537785E-4]:8.766222290201E-2,75[&rate=5.603745832537785E-4]:4.303387639728E-1)[&rate=5.603745832537785E-4]:6.132355431388E-1,(((80[&rate=5.603745832537785E-4]:1.462039797694E-1,81[&rate=5.603745832537785E-4]:1.462039797694E-1)[&rate=5.603745832537785E-4]:2.961414777974E-1,(73[&rate=5.603745832537785E-4]:3.663014766007E-1,77[&rate=5.603745832537785E-4]:3.60822024546E-1)[&rate=5.603745832537785E-4]:1.253590494592E-1)[&rate=5.603745832537785E-4]:6.269843511174E-2,((71[&rate=5.603745832537785E-4]:1.996079467117E-1,79[&rate=5.603745832537785E-4]:2.270052069857E-1)[&rate=5.603745832537785E-4]:1.180342314947E-1,(82[&rate=5.603745832537785E-4]:2.723718374459E-1,(72[&rate=5.603745832537785E-4]:3.661165969373E-2,78[&rate=5.603745832537785E-4]:5.852946791305E-2)[&rate=5.603745832537785E-4]:2.056231914507E-1)[&rate=5.603745832537785E-4]:8.088677911664E-2)[&rate=5.603745832537785E-4]:1.682236322804E-1)[&rate=5.603745832537785E-4]:4.8921534594E-1)[&rate=5.603745832537785E-4]:5.086646445231E-1)[&rate=5.603745832537785E-4]:4.781183505296E-2,53[&rate=5.603745832537785E-4]:8.535877280755E-1)[&rate=5.603745832537785E-4]:2.444894745936E-1)[&rate=5.603745832537785E-4]:5.525722123724E-1)[&rate=5.603745832537785E-4]:1.8850688244E-1,34[&rate=5.603745832537785E-4]:5.137278075116E-2)[&rate=5.603745832537785E-4]:2.27038196085E-2,(32[&rate=5.603745832537785E-4]:1.57885136374E-2,((((((((((22[&rate=5.603745832537785E-4]:2.009150435135E-1,27[&rate=5.603745832537785E-4]:2.173533996778E-1)[&rate=5.603745832537785E-4]:3.416716836308E-1,31[&rate=5.603745832537785E-4]:5.973812476923E-1)[&rate=5.603745832537785E-4]:2.554608676194E-1,((7[&rate=5.603745832537785E-4]:3.693520891381E-2,8[&rate=5.603745832537785E-4]:3.693520891381E-2)[&rate=5.603745832537785E-4]:4.967473523691E-1,26[&rate=5.603745832537785E-4]:6.405318763515E-1)[&rate=5.603745832537785E-4]:1.684746225218E-1)[&rate=5.603745832537785E-4]:1.503552804397E-1,2[&rate=5.603745832537785E-4]:7.758001354773E-1)[&rate=5.603745832537785E-4]:1.779542091493E0,(40[&rate=5.603745832537785E-4]:5.741679966433E-1,(101[&rate=5.603745832537785E-4]:8.840460174845E-1,(((3[&rate=5.603745832537785E-4]:7.028623906148E-1,(18[&rate=5.603745832537785E-4]:6.136578448006E-1,(6[&rate=5.603745832537785E-4]:4.810595247435E-1,(10[&rate=5.603745832537785E-4]:2.534236957603E-1,15[&rate=5.603745832537785E-4]:2.917798601438E-1)[&rate=5.603745832537785E-4]:2.440741851475E-1)[&rate=5.603745832537785E-4]:6.958462142696E-2)[&rate=5.603745832537785E-4]:2.042730389648E-1)[&rate=5.603745832537785E-4]:2.646883343119E-1,((88[&rate=5.603745832537785E-4]:7.181845587987E-2,89[&rate=5.603745832537785E-4]:8.551708601689E-2)[&rate=5.603745832537785E-4]:3.30778669586E-1,((((83[&rate=5.603745832537785E-4]:6.246139821808E-2,86[&rate=5.603745832537785E-4]:6.246139821808E-2)[&rate=5.603745832537785E-4]:7.622172732383E-2,(85[&rate=5.603745832537785E-4]:8.677668596369E-2,(84[&rate=5.603745832537785E-4]:7.75312068119E-2,93[&rate=5.603745832537785E-4]:9.122983694891E-2)[&rate=5.603745832537785E-4]:9.245479151795E-3)[&rate=5.603745832537785E-4]:5.190643957822E-2)[&rate=5.603745832537785E-4]:4.407302389133E-2,87[&rate=5.603745832537785E-4]:1.827561494332E-1)[&rate=5.603745832537785E-4]:1.061958053367E-2,(92[&rate=5.603745832537785E-4]:1.257876519431E-1,(90[&rate=5.603745832537785E-4]:7.822400102989E-2,91[&rate=5.603745832537785E-4]:7.822400102989E-2)[&rate=5.603745832537785E-4]:4.756365091316E-2)[&rate=5.603745832537785E-4]:8.128670816087E-2)[&rate=5.603745832537785E-4]:2.092213954989E-1)[&rate=5.603745832537785E-4]:1.104679626858E0)[&rate=5.603745832537785E-4]:4.329558726866E-1,(((142[&rate=5.603745832537785E-4]:2.156563111689E-1,(144[&rate=5.603745832537785E-4]:7.055959133224E-2,(145[&rate=5.603745832537785E-4]:2.561386952371E-2,141[&rate=5.603745832537785E-4]:2.287414349612E-2)[&rate=5.603745832537785E-4]:5.042517386347E-2)[&rate=5.603745832537785E-4]:1.396172677817E-1)[&rate=5.603745832537785E-4]:1.087024508503E0,(((140[&rate=5.603745832537785E-4]:4.464349776979E-1,11[&rate=5.603745832537785E-4]:4.656130598897E-1)[&rate=5.603745832537785E-4]:3.55019438879E-1,((25[&rate=5.603745832537785E-4]:3.864478165442E-1,20[&rate=5.603745832537785E-4]:3.672697343525E-1)[&rate=5.603745832537785E-4]:2.139255700901E-1,23[&rate=5.603745832537785E-4]:5.894144825247E-1)[&rate=5.603745832537785E-4]:3.161495230932E-1)[&rate=5.603745832537785E-4]:2.834374379633E-1,((24[&rate=5.603745832537785E-4]:1.045612028244E0,((28[&rate=5.603745832537785E-4]:6.567974159884E-1,21[&rate=5.603745832537785E-4]:6.321398817419E-1)[&rate=5.603745832537785E-4]:2.754930460733E-1,1[&rate=5.603745832537785E-4]:1.459890921987E-1)[&rate=5.603745832537785E-4]:1.188010182368E-1)[&rate=5.603745832537785E-4]:1.246201556187E-1,102[&rate=5.603745832537785E-4]:8.588348246126E-3)[&rate=5.603745832537785E-4]:2.972816382838E-2)[&rate=5.603745832537785E-4]:1.778896513141E-2)[&rate=5.603745832537785E-4]:4.921184940245E-2,(((116[&rate=5.603745832537785E-4]:5.898199700065E-1,((106[&rate=5.603745832537785E-4]:4.373343356671E-1,(111[&rate=5.603745832537785E-4]:6.538457344727E-3,139[&rate=5.603745832537785E-4]:1.818809230981E-1)[&rate=5.603745832537785E-4]:4.472342344868E-1)[&rate=5.603745832537785E-4]:1.910560031546E-1,(148[&rate=5.603745832537785E-4]:3.073913449455E-1,143[&rate=5.603745832537785E-4]:3.046516189181E-1)[&rate=5.603745832537785E-4]:2.990811856572E-1)[&rate=5.603745832537785E-4]:2.170360378746E-2)[&rate=5.603745832537785E-4]:1.267258656902E-1,(((109[&rate=5.603745832537785E-4]:5.571019987053E-1,((104[&rate=5.603745832537785E-4]:1.179608835995E-1,114[&rate=5.603745832537785E-4]:5.768691099673E-2)[&rate=5.603745832537785E-4]:3.833691174688E-1,(108[&rate=5.603745832537785E-4]:3.044909592775E-1,107[&rate=5.603745832537785E-4]:3.072306853048E-1)[&rate=5.603745832537785E-4]:1.940993157635E-1)[&rate=5.603745832537785E-4]:3.659391544525E-2)[&rate=5.603745832537785E-4]:1.657846096618E-1,115[&rate=5.603745832537785E-4]:6.434345535726E-1)[&rate=5.603745832537785E-4]:3.223874363299E-2,(13[&rate=5.603745832537785E-4]:5.902021990567E-1,19[&rate=5.603745832537785E-4]:6.285583634403E-1)[&rate=5.603745832537785E-4]:1.676628789708E-1)[&rate=5.603745832537785E-4]:4.087253849106E-2)[&rate=5.603745832537785E-4]:2.236193160476E-1,((110[&rate=5.603745832537785E-4]:5.251923596085E-1,((117[&rate=5.603745832537785E-4]:3.168536456327E-1,105[&rate=5.603745832537785E-4]:2.867166593313E-1)[&rate=5.603745832537785E-4]:1.911710247184E-1,113[&rate=5.603745832537785E-4]:5.052849443236E-1)[&rate=5.603745832537785E-4]:2.538686733964E-2)[&rate=5.603745832537785E-4]:2.834644716833E-1,((((17[&rate=5.603745832537785E-4]:4.142892691448E-1,14[&rate=5.603745832537785E-4]:3.759331047611E-1)[&rate=5.603745832537785E-4]:2.564168210372E-1,9[&rate=5.603745832537785E-4]:6.241307477163E-1)[&rate=5.603745832537785E-4]:2.575218439243E-2,112[&rate=5.603745832537785E-4]:6.581021101908E-1)[&rate=5.603745832537785E-4]:1.646622621606E-2,(4[&rate=5.603745832537785E-4]:1.603876288014E-1,30[&rate=5.603745832537785E-4]:3.329903685274E-1)[&rate=5.603745832537785E-4]:4.566464610303E-1)[&rate=5.603745832537785E-4]:1.395679469397E-1)[&rate=5.603745832537785E-4]:2.082206492196E-1)[&rate=5.603745832537785E-4]:1.569329967818E-1)[&rate=5.603745832537785E-4]:2.979289970323E-1)[&rate=5.603745832537785E-4]:4.862791458988E-1)[&rate=5.603745832537785E-4]:6.632861381526E-1)[&rate=5.603745832537785E-4]:2.444842749794E-2)[&rate=5.603745832537785E-4]:8.862351610858E-3,(((96[&rate=5.603745832537785E-4]:3.342503369594E-1,99[&rate=5.603745832537785E-4]:3.697694626423E-1)[&rate=5.603745832537785E-4]:3.255985195275E-1,(98[&rate=5.603745832537785E-4]:6.515889354703E-1,((94[&rate=5.603745832537785E-4]:3.228162508357E-1,100[&rate=5.603745832537785E-4]:3.228162508357E-1)[&rate=5.603745832537785E-4]:1.693069680499E-1,95[&rate=5.603745832537785E-4]:5.768226724377E-1)[&rate=5.603745832537785E-4]:8.569522478136E-2)[&rate=5.603745832537785E-4]:2.192112320229E-2)[&rate=5.603745832537785E-4]:3.215585180858E-2,147[&rate=5.603745832537785E-4]:6.346276591152E-1)[&rate=5.603745832537785E-4]:3.02281658172E-2)[&rate=5.603745832537785E-4]:1.098909401992E-1,((146[&rate=5.603745832537785E-4]:6.281376506422E-1,97[&rate=5.603745832537785E-4]:4.368808200411E-1)[&rate=5.603745832537785E-4]:4.836566551882E-2,(39[&rate=5.603745832537785E-4]:5.329057867152E-1,16[&rate=5.603745832537785E-4]:2.618398712832E0)[&rate=5.603745832537785E-4]:2.337895021088E-2)[&rate=5.603745832537785E-4]:1.610849790252E-1)[&rate=5.603745832537785E-4]:2.565431716507E-1,38[&rate=5.603745832537785E-4]:9.056068766729E-1)[&rate=5.603745832537785E-4]:4.204032301952E-1,((127[&rate=5.603745832537785E-4]:2.768773796621E0,(35[&rate=5.603745832537785E-4]:1.954207484792E-1,(36[&rate=5.603745832537785E-4]:1.436642568153E-1,121[&rate=5.603745832537785E-4]:2.22311631161E0)[&rate=5.603745832537785E-4]:9.833183412963E-2)[&rate=5.603745832537785E-4]:6.22976047069E-3)[&rate=5.603745832537785E-4]:1.404602139575E-1,((((((64[&rate=5.603745832537785E-4]:1.681791419317E-1,60[&rate=5.603745832537785E-4]:1.749421042499E-2)[&rate=5.603745832537785E-4]:2.103490336953E-1,62[&rate=5.603745832537785E-4]:4.19624066038E-1)[&rate=5.603745832537785E-4]:4.645804752966E-2,65[&rate=5.603745832537785E-4]:2.743012916499E-1)[&rate=5.603745832537785E-4]:5.148691232633E-1,(61[&rate=5.603745832537785E-4]:1.512411487884E-1,63[&rate=5.603745832537785E-4]:1.101452583773E-1)[&rate=5.603745832537785E-4]:8.297100880426E-1)[&rate=5.603745832537785E-4]:6.427495494772E-1,((69[&rate=5.603745832537785E-4]:5.886586143433E-1,118[&rate=5.603745832537785E-4]:5.776997102336E-1)[&rate=5.603745832537785E-4]:6.953039185134E-2,((129[&rate=5.603745832537785E-4]:2.681079064703E-1,132[&rate=5.603745832537785E-4]:2.708476324976E-1)[&rate=5.603745832537785E-4]:1.552689018226E-2,(131[&rate=5.603745832537785E-4]:9.606462197093E-2,130[&rate=5.603745832537785E-4]:9.332489594357E-2)[&rate=5.603745832537785E-4]:1.90309900709E-1)[&rate=5.603745832537785E-4]:2.266090040625E-1)[&rate=5.603745832537785E-4]:9.764706842232E-1)[&rate=5.603745832537785E-4]:2.516311241692E-1,(128[&rate=5.603745832537785E-4]:1.719528501025E0,(((51[&rate=5.603745832537785E-4]:3.946856270575E-1,(44[&rate=5.603745832537785E-4]:3.447951050161E-1,47[&rate=5.603745832537785E-4]:3.502595858903E-1)[&rate=5.603745832537785E-4]:7.174844553865E-2)[&rate=5.603745832537785E-4]:2.667155319508E-1,((49[&rate=5.603745832537785E-4]:5.200466396136E-1,50[&rate=5.603745832537785E-4]:5.200466396136E-1)[&rate=5.603745832537785E-4]:1.215048037205E-1,((43[&rate=5.603745832537785E-4]:3.944070701472E-1,((48[&rate=5.603745832537785E-4]:1.184222490553E-1,42[&rate=5.603745832537785E-4]:8.017088293505E-2)[&rate=5.603745832537785E-4]:4.75009747944E-4,41[&rate=5.603745832537785E-4]:7.518141180874E-2)[&rate=5.603745832537785E-4]:2.645808495955E-1)[&rate=5.603745832537785E-4]:1.274924697563E-1,46[&rate=5.603745832537785E-4]:5.218995399035E-1)[&rate=5.603745832537785E-4]:1.524387886763E-1)[&rate=5.603745832537785E-4]:1.438523479994E-2)[&rate=5.603745832537785E-4]:6.490429111297E-2,45[&rate=5.603745832537785E-4]:7.454311331814E-1)[&rate=5.603745832537785E-4]:2.007011555527E-1)[&rate=5.603745832537785E-4]:1.607738205465E-2)[&rate=5.603745832537785E-4]:1.35271963115E-1)[&rate=5.603745832537785E-4]:3.815339374453E-1)[&rate=5.603745832537785E-4]:1.282483687231E-1,(((126[&rate=5.603745832537785E-4]:1.314771472788E0,(((135[&rate=5.603745832537785E-4]:4.313406227426E-1,(138[&rate=5.603745832537785E-4]:2.488602037498E-1,136[&rate=5.603745832537785E-4]:1.173533544346E-1)[&rate=5.603745832537785E-4]:3.824804189928E-1)[&rate=5.603745832537785E-4]:7.005666659362E-2,120[&rate=5.603745832537785E-4]:7.534520838567E-1)[&rate=5.603745832537785E-4]:3.822326202715E-1,119[&rate=5.603745832537785E-4]:1.231575115087E0)[&rate=5.603745832537785E-4]:8.688988803449E-1)[&rate=5.603745832537785E-4]:1.216389820688E-1,66[&rate=5.603745832537785E-4]:1.89236265172E-1)[&rate=5.603745832537785E-4]:7.321551172031E-2,(((123[&rate=5.603745832537785E-4]:4.717108818073E-2,124[&rate=5.603745832537785E-4]:4.443884774361E-2)[&rate=5.603745832537785E-4]:2.881274342228E-1,122[&rate=5.603745832537785E-4]:3.352985224036E-1)[&rate=5.603745832537785E-4]:3.31961942107E-1,67[&rate=5.603745832537785E-4]:1.659879141699E-1)[&rate=5.603745832537785E-4]:9.646386272236E-2)[&rate=5.603745832537785E-4]:5.894412521835E-1)[&rate=5.603745832537785E-4]:4.882699141083E-2)[&rate=5.603745832537785E-4]:3.637027850317E-2)[&rate=5.603745832537785E-4]:1.183355869478E-1,33[&rate=5.603745832537785E-4]:1.759738311431E-1);
tree STATE_79650000 [&joint=-20960.673312711995,lnP=-20960.673312711995] = [&R] (33[&rate=6.111339234609542E-4]:3.407965157931E-2,((((((122[&rate=6.111339234609542E-4]:2.456648231252E-1,(124[&rate=6.111339234609542E-4]:1.842799656492E-1,123[&rate=6.111339234609542E-4]:1.870122060863E-1)[&rate=6.111339234609542E-4]:5.865261703889E-2)[&rate=6.111339234609542E-4]:4.590635847634E-1,67[&rate=6.111339234609542E-4]:2.034558575479E-1)[&rate=6.111339234609542E-4]:8.112296878267E-2,(66[&rate=6.111339234609542E-4]:1.523264190557E-1,((119[&rate=6.111339234609542E-4]:1.589435762481E0,120[&rate=6.111339234609542E-4]:1.493545351522E0)[&rate=6.111339234609542E-4]:1.706088736892E-1,((135[&rate=6.111339234609542E-4]:5.545505516817E-1,(138[&rate=6.111339234609542E-4]:2.866051505443E-1,136[&rate=6.111339234609542E-4]:1.55098301229E-1)[&rate=6.111339234609542E-4]:4.679454011375E-1)[&rate=6.111339234609542E-4]:6.367377473413E-1,126[&rate=6.111339234609542E-4]:7.535309818586E-1)[&rate=6.111339234609542E-4]:2.208111316675E-1)[&rate=6.111339234609542E-4]:4.251584952146E-1)[&rate=6.111339234609542E-4]:1.322524072749E-1)[&rate=6.111339234609542E-4]:4.786147950686E-1,((((57[&rate=6.111339234609542E-4]:4.20205290326E-1,(((58[&rate=6.111339234609542E-4]:9.252914173054E-2,54[&rate=6.111339234609542E-4]:3.515209255021E-2)[&rate=6.111339234609542E-4]:3.098354285674E-2,(59[&rate=6.111339234609542E-4]:8.441306559698E-2,37[&rate=6.111339234609542E-4]:1.226644317172E-1)[&rate=6.111339234609542E-4]:1.997393593019E-2)[&rate=6.111339234609542E-4]:1.499833591242E-1,(55[&rate=6.111339234609542E-4]:2.332984889739E-1,56[&rate=6.111339234609542E-4]:2.332984889739E-1)[&rate=6.111339234609542E-4]:1.287515036589E-2)[&rate=6.111339234609542E-4]:1.631026892375E-1)[&rate=6.111339234609542E-4]:2.012684532188E-1,68[&rate=6.111339234609542E-4]:5.695611752388E-1)[&rate=6.111339234609542E-4]:3.433233569097E-1,(125[&rate=6.111339234609542E-4]:9.429806021605E-1,((133[&rate=6.111339234609542E-4]:5.884807487067E-1,(137[&rate=6.111339234609542E-4]:3.913170771441E-1,134[&rate=6.111339234609542E-4]:3.200842004319E-1)[&rate=6.111339234609542E-4]:2.382595619737E-1)[&rate=6.111339234609542E-4]:7.482703656937E-1,((((((82[&rate=6.111339234609542E-4]:2.017630145685E-1,(71[&rate=6.111339234609542E-4]:3.238247259099E-2,79[&rate=6.111339234609542E-4]:5.977973286501E-2)[&rate=6.111339234609542E-4]:1.337641036214E-1)[&rate=6.111339234609542E-4]:1.088288272147E-1,(72[&rate=6.111339234609542E-4]:1.892842287622E-2,78[&rate=6.111339234609542E-4]:4.084623109553E-2)[&rate=6.111339234609542E-4]:2.615264326056E-1)[&rate=6.111339234609542E-4]:6.561555899735E-2,((73[&rate=6.111339234609542E-4]:5.900464803577E-2,77[&rate=6.111339234609542E-4]:5.352519598105E-2)[&rate=6.111339234609542E-4]:3.123712540481E-1,(80[&rate=6.111339234609542E-4]:8.253784895428E-2,81[&rate=6.111339234609542E-4]:8.253784895428E-2)[&rate=6.111339234609542E-4]:2.395229846365E-1)[&rate=6.111339234609542E-4]:3.770821102541E-2)[&rate=6.111339234609542E-4]:3.318991990475E-1,(((70[&rate=6.111339234609542E-4]:4.751411720085E-1,74[&rate=6.111339234609542E-4]:5.13497336392E-1)[&rate=6.111339234609542E-4]:3.499794608075E-2,76[&rate=6.111339234609542E-4]:5.484952824727E-1)[&rate=6.111339234609542E-4]:3.25147122464E-2,75[&rate=6.111339234609542E-4]:5.810099947191E-1)[&rate=6.111339234609542E-4]:1.599733174377E-1)[&rate=6.111339234609542E-4]:5.348080951743E-1,(52[&rate=6.111339234609542E-4]:5.097879413438E-1,(103[&rate=6.111339234609542E-4]:5.628547713561E-1,((12[&rate=6.111339234609542E-4]:1.460941822604E-1,5[&rate=6.111339234609542E-4]:1.07738017877E-1)[&rate=6.111339234609542E-4]:2.412939813786E-1,29[&rate=6.111339234609542E-4]:4.942374787075E-1)[&rate=6.111339234609542E-4]:3.014940049773E-1)[&rate=6.111339234609542E-4]:1.611226904549E0)[&rate=6.111339234609542E-4]:2.773712868659E-2)[&rate=6.111339234609542E-4]:6.685789165646E-3,53[&rate=6.111339234609542E-4]:5.360141378847E-1)[&rate=6.111339234609542E-4]:1.865747954749E-2)[&rate=6.111339234609542E-4]:5.986914983896E-1)[&rate=6.111339234609542E-4]:1.365705966547E-1)[&rate=6.111339234609542E-4]:1.899695523563E-1,((((39[&rate=6.111339234609542E-4]:3.363553700897E-1,147[&rate=6.111339234609542E-4]:3.9373241927E-1)[&rate=6.111339234609542E-4]:1.006116597039E-1,(((((((2[&rate=6.111339234609542E-4]:2.798072970288E-1,31[&rate=6.111339234609542E-4]:5.072045573028E-1)[&rate=6.111339234609542E-4]:4.604030278485E-1,((7[&rate=6.111339234609542E-4]:1.345633867109E-1,8[&rate=6.111339234609542E-4]:1.345633867109E-1)[&rate=6.111339234609542E-4]:5.116551667982E-1,(22[&rate=6.111339234609542E-4]:4.700421154581E-1,27[&rate=6.111339234609542E-4]:4.864804716225E-1)[&rate=6.111339234609542E-4]:2.720668490099E-1)[&rate=6.111339234609542E-4]:1.707041001353E-1)[&rate=6.111339234609542E-4]:7.126734982435E-2,26[&rate=6.111339234609542E-4]:9.950393185373E-1)[&rate=6.111339234609542E-4]:1.430562287921E0,16[&rate=6.111339234609542E-4]:2.370807085911E0)[&rate=6.111339234609542E-4]:7.389690349453E-2,((101[&rate=6.111339234609542E-4]:9.997223710372E-1,(((((10[&rate=6.111339234609542E-4]:4.447854938222E-1,15[&rate=6.111339234609542E-4]:4.831416582057E-1)[&rate=6.111339234609542E-4]:1.339433809928E-1,18[&rate=6.111339234609542E-4]:6.253042172808E-1)[&rate=6.111339234609542E-4]:9.607148794117E-2,6[&rate=6.111339234609542E-4]:6.583620065918E-1)[&rate=6.111339234609542E-4]:4.068833603396E-1,(3[&rate=6.111339234609542E-4]:6.280686958935E-1,(((89[&rate=6.111339234609542E-4]:9.305666132477E-2,88[&rate=6.111339234609542E-4]:7.935803118776E-2)[&rate=6.111339234609542E-4]:1.376422461699E-1,87[&rate=6.111339234609542E-4]:2.170002773577E-1)[&rate=6.111339234609542E-4]:5.018999874583E-2,((92[&rate=6.111339234609542E-4]:4.318802233688E-2,(90[&rate=6.111339234609542E-4]:2.45503714992E-2,91[&rate=6.111339234609542E-4]:2.45503714992E-2)[&rate=6.111339234609542E-4]:1.863765083768E-2)[&rate=6.111339234609542E-4]:6.342944039959E-2,(93[&rate=6.111339234609542E-4]:8.925265056419E-2,((83[&rate=6.111339234609542E-4]:4.046274912538E-2,(84[&rate=6.111339234609542E-4]:3.226557095325E-2,86[&rate=6.111339234609542E-4]:3.226557095325E-2)[&rate=6.111339234609542E-4]:8.197178172131E-3)[&rate=6.111339234609542E-4]:5.780321995359E-4,85[&rate=6.111339234609542E-4]:4.104078132492E-2)[&rate=6.111339234609542E-4]:3.451323910226E-2)[&rate=6.111339234609542E-4]:1.736481217227E-2)[&rate=6.111339234609542E-4]:1.74271443504E-1)[&rate=6.111339234609542E-4]:9.006044471871E-1)[&rate=6.111339234609542E-4]:3.851218765175E-1)[&rate=6.111339234609542E-4]:4.845525265917E-1,((102[&rate=6.111339234609542E-4]:3.436102033595E-2,((24[&rate=6.111339234609542E-4]:8.703226329004E-1,((28[&rate=6.111339234609542E-4]:5.938802222925E-1,21[&rate=6.111339234609542E-4]:5.69222688046E-1)[&rate=6.111339234609542E-4]:2.03837927327E-1,1[&rate=6.111339234609542E-4]:1.141677975653E-2)[&rate=6.111339234609542E-4]:7.808393533561E-2)[&rate=6.111339234609542E-4]:2.723675706353E-1,((11[&rate=6.111339234609542E-4]:4.172890354393E-1,140[&rate=6.111339234609542E-4]:3.981109532476E-1)[&rate=6.111339234609542E-4]:2.651551639374E-1,((20[&rate=6.111339234609542E-4]:5.291342177399E-1,25[&rate=6.111339234609542E-4]:5.483122999316E-1)[&rate=6.111339234609542E-4]:9.298857329765E-2,23[&rate=6.111339234609542E-4]:6.303419691196E-1)[&rate=6.111339234609542E-4]:1.370337371063E-1)[&rate=6.111339234609542E-4]:3.643555932001E-1)[&rate=6.111339234609542E-4]:5.331465241663E-2)[&rate=6.111339234609542E-4]:6.079041646052E-2,((142[&rate=6.111339234609542E-4]:5.438204531981E-1,((145[&rate=6.111339234609542E-4]:3.505132258453E-1,144[&rate=6.111339234609542E-4]:3.450337737904E-1)[&rate=6.111339234609542E-4]:1.154062847197E-1,141[&rate=6.111339234609542E-4]:4.631797845375E-1)[&rate=6.111339234609542E-4]:7.790094263303E-2)[&rate=6.111339234609542E-4]:7.892139654169E-1,((((108[&rate=6.111339234609542E-4]:5.292127769826E-1,((109[&rate=6.111339234609542E-4]:4.009756671752E-1,(104[&rate=6.111339234609542E-4]:3.034002844048E-1,114[&rate=6.111339234609542E-4]:2.43126311802E-1)[&rate=6.111339234609542E-4]:7.83973005787E-2)[&rate=6.111339234609542E-4]:9.466557937258E-2,107[&rate=6.111339234609542E-4]:4.764631643561E-1)[&rate=6.111339234609542E-4]:5.54893386539E-2)[&rate=6.111339234609542E-4]:3.478673003754E-1,((13[&rate=6.111339234609542E-4]:4.371787726088E-1,19[&rate=6.111339234609542E-4]:4.755349369925E-1)[&rate=6.111339234609542E-4]:2.019536045452E-1,115[&rate=6.111339234609542E-4]:5.569405963322E-1)[&rate=6.111339234609542E-4]:2.626052344504E-1)[&rate=6.111339234609542E-4]:8.794625213613E-2,(116[&rate=6.111339234609542E-4]:8.225382280579E-1,(((111[&rate=6.111339234609542E-4]:5.486075012993E-3,139[&rate=6.111339234609542E-4]:1.808285407664E-1)[&rate=6.111339234609542E-4]:3.279403307116E-1,106[&rate=6.111339234609542E-4]:3.169880495602E-1)[&rate=6.111339234609542E-4]:4.28229605396E-1,(148[&rate=6.111339234609542E-4]:4.06738370936E-1,143[&rate=6.111339234609542E-4]:4.039986449087E-1)[&rate=6.111339234609542E-4]:3.165614758012E-1)[&rate=6.111339234609542E-4]:1.375945457044E-1)[&rate=6.111339234609542E-4]:8.495385486077E-2)[&rate=6.111339234609542E-4]:6.708671815856E-2,((((4[&rate=6.111339234609542E-4]:2.306587681054E-1,30[&rate=6.111339234609542E-4]:4.032615078315E-1)[&rate=6.111339234609542E-4]:3.84341150562E-1,113[&rate=6.111339234609542E-4]:6.725341652426E-1)[&rate=6.111339234609542E-4]:2.711882782488E-2,(9[&rate=6.111339234609542E-4]:6.692578401906E-1,(112[&rate=6.111339234609542E-4]:5.395857661136E-1,(17[&rate=6.111339234609542E-4]:4.134400370476E-1,14[&rate=6.111339234609542E-4]:3.750838726639E-1)[&rate=6.111339234609542E-4]:1.645018934497E-1)[&rate=6.111339234609542E-4]:1.37891252159E-1)[&rate=6.111339234609542E-4]:2.21759747948E-2)[&rate=6.111339234609542E-4]:1.847186695787E-1,(117[&rate=6.111339234609542E-4]:6.51431088043E-1,(105[&rate=6.111339234609542E-4]:3.748098645288E-1,110[&rate=6.111339234609542E-4]:3.967276727479E-1)[&rate=6.111339234609542E-4]:2.464842372128E-1)[&rate=6.111339234609542E-4]:2.356803006307E-1)[&rate=6.111339234609542E-4]:1.72398919253E-1)[&rate=6.111339234609542E-4]:1.036610969897E-1)[&rate=6.111339234609542E-4]:8.69236064724E-3)[&rate=6.111339234609542E-4]:4.053313882336E-1)[&rate=6.111339234609542E-4]:5.047189980622E-1)[&rate=6.111339234609542E-4]:2.858762098758E-1,97[&rate=6.111339234609542E-4]:2.413961705531E-1)[&rate=6.111339234609542E-4]:4.677664136885E-2)[&rate=6.111339234609542E-4]:3.880841472714E-2,146[&rate=6.111339234609542E-4]:5.182380572502E-1)[&rate=6.111339234609542E-4]:1.096129789186E-2,(40[&rate=6.111339234609542E-4]:3.937391850394E-1,(((96[&rate=6.111339234609542E-4]:3.855255882618E-1,99[&rate=6.111339234609542E-4]:4.210447139447E-1)[&rate=6.111339234609542E-4]:6.777619691255E-2,((94[&rate=6.111339234609542E-4]:1.23053443875E-1,100[&rate=6.111339234609542E-4]:1.23053443875E-1)[&rate=6.111339234609542E-4]:2.056767022994E-1,95[&rate=6.111339234609542E-4]:4.134295997264E-1)[&rate=6.111339234609542E-4]:6.446234938234E-2)[&rate=6.111339234609542E-4]:2.334776055246E-2,98[&rate=6.111339234609542E-4]:4.903107479125E-1)[&rate=6.111339234609542E-4]:3.184373767325E-2)[&rate=6.111339234609542E-4]:1.52415908677E-2)[&rate=6.111339234609542E-4]:2.798625388644E-2)[&rate=6.111339234609542E-4]:3.51945745048E-1,38[&rate=6.111339234609542E-4]:7.206067639125E-1)[&rate=6.111339234609542E-4]:2.758424694076E-1,(((((69[&rate=6.111339234609542E-4]:4.66226709678E-1,118[&rate=6.111339234609542E-4]:4.552678055684E-1)[&rate=6.111339234609542E-4]:7.060841765542E-2,((131[&rate=6.111339234609542E-4]:7.354715999222E-2,130[&rate=6.111339234609542E-4]:7.080743396486E-2)[&rate=6.111339234609542E-4]:8.497933274625E-2,(129[&rate=6.111339234609542E-4]:5.434968601378E-2,132[&rate=6.111339234609542E-4]:5.708941204114E-2)[&rate=6.111339234609542E-4]:1.014370806973E-1)[&rate=6.111339234609542E-4]:2.331031551428E-1)[&rate=6.111339234609542E-4]:1.029778756235E0,(128[&rate=6.111339234609542E-4]:1.246715237105E0,(((60[&rate=6.111339234609542E-4]:1.716849656317E-1,(64[&rate=6.111339234609542E-4]:1.023091714374E-1,62[&rate=6.111339234609542E-4]:1.434050618485E-1)[&rate=6.111339234609542E-4]:2.20060725701E-1)[&rate=6.111339234609542E-4]:8.130154011915E-2,65[&rate=6.111339234609542E-4]:2.529865057509E-1)[&rate=6.111339234609542E-4]:2.460744567487E-1,(61[&rate=6.111339234609542E-4]:1.87123323322E-1,63[&rate=6.111339234609542E-4]:1.460274329109E-1)[&rate=6.111339234609542E-4]:5.037184610954E-1)[&rate=6.111339234609542E-4]:6.955994800845E-1)[&rate=6.111339234609542E-4]:1.692137149569E-1)[&rate=6.111339234609542E-4]:2.305673746075E-1,((((44[&rate=6.111339234609542E-4]:3.815060180921E-1,51[&rate=6.111339234609542E-4]:3.596480945949E-1)[&rate=6.111339234609542E-4]:1.43727290474E-1,47[&rate=6.111339234609542E-4]:5.306977894404E-1)[&rate=6.111339234609542E-4]:5.109582174846E-2,(45[&rate=6.111339234609542E-4]:5.69794222073E-1,(50[&rate=6.111339234609542E-4]:3.28606018794E-1,49[&rate=6.111339234609542E-4]:3.28606018794E-1)[&rate=6.111339234609542E-4]:2.165980393446E-1)[&rate=6.111339234609542E-4]:3.802667804505E-3)[&rate=6.111339234609542E-4]:1.046229164433E-2,(43[&rate=6.111339234609542E-4]:5.5254155637E-1,(46[&rate=6.111339234609542E-4]:5.347879473999E-1,((42[&rate=6.111339234609542E-4]:2.319436264819E-1,41[&rate=6.111339234609542E-4]:2.264791456077E-1)[&rate=6.111339234609542E-4]:9.300159993199E-2,48[&rate=6.111339234609542E-4]:3.631965925341E-1)[&rate=6.111339234609542E-4]:1.606623931173E-1)[&rate=6.111339234609542E-4]:1.775360897006E-2)[&rate=6.111339234609542E-4]:3.971434646325E-2)[&rate=6.111339234609542E-4]:2.890409328557E-1)[&rate=6.111339234609542E-4]:4.960301880488E-2,(((121[&rate=6.111339234609542E-4]:1.809474941027E0,127[&rate=6.111339234609542E-4]:2.250570831438E0)[&rate=6.111339234609542E-4]:4.207359079854E-1,36[&rate=6.111339234609542E-4]:1.507587942179E-1)[&rate=6.111339234609542E-4]:4.845712756111E-2,35[&rate=6.111339234609542E-4]:1.526405793133E-1)[&rate=6.111339234609542E-4]:1.469164287276E-2)[&rate=6.111339234609542E-4]:2.267515646185E-1)[&rate=6.111339234609542E-4]:1.61049659928E-1)[&rate=6.111339234609542E-4]:2.080601746666E-1)[&rate=6.111339234609542E-4]:1.078131023037E-1,34[&rate=6.111339234609542E-4]:7.99302507282E-3)[&rate=6.111339234609542E-4]:1.463164311875E-2,32[&rate=6.111339234609542E-4]:7.068599724835E-4)[&rate=6.111339234609542E-4]:2.789333955211E-2);
tree STATE_79740000 [&joint=-20973.68070915118,lnP=-20973.68070915118] = [&R] (34[&rate=5.078613479548776E-4]:1.404000488765E-1,((33[&rate=5.078613479548776E-4]:7.250624108467E-2,((((((40[&rate=5.078613479548776E-4]:6.816318234168E-1,((101[&rate=5.078613479548776E-4]:1.167689140847E0,(((((87[&rate=5.078613479548776E-4]:1.317575351849E-1,(92[&rate=5.078613479548776E-4]:9.445588174177E-2,(90[&rate=5.078613479548776E-4]:2.859516458877E-2,91[&rate=5.078613479548776E-4]:2.859516458877E-2)[&rate=5.078613479548776E-4]:6.586071715301E-2)[&rate=5.078613479548776E-4]:5.10002835801E-2)[&rate=5.078613479548776E-4]:6.664922842995E-2,((86[&rate=5.078613479548776E-4]:7.873447772701E-2,93[&rate=5.078613479548776E-4]:9.243310786402E-2)[&rate=5.078613479548776E-4]:5.227162542466E-3,((83[&rate=5.078613479548776E-4]:1.403052208872E-2,84[&rate=5.078613479548776E-4]:1.403052208872E-2)[&rate=5.078613479548776E-4]:3.659749437307E-2,85[&rate=5.078613479548776E-4]:5.062801646178E-2)[&rate=5.078613479548776E-4]:3.333362380769E-2)[&rate=5.078613479548776E-4]:1.144451233453E-1)[&rate=5.078613479548776E-4]:4.022764920051E-1,(89[&rate=5.078613479548776E-4]:1.285743741061E-1,88[&rate=5.078613479548776E-4]:1.148757439691E-1)[&rate=5.078613479548776E-4]:4.858075116508E-1)[&rate=5.078613479548776E-4]:6.803677619934E-1,((3[&rate=5.078613479548776E-4]:2.931538450869E-1,18[&rate=5.078613479548776E-4]:4.082223382375E-1)[&rate=5.078613479548776E-4]:1.824789516741E-1,((10[&rate=5.078613479548776E-4]:3.285051394425E-1,15[&rate=5.078613479548776E-4]:3.66861303826E-1)[&rate=5.078613479548776E-4]:1.439813321322E-1,6[&rate=5.078613479548776E-4]:4.560481154104E-1)[&rate=5.078613479548776E-4]:7.163947587115E-2)[&rate=5.078613479548776E-4]:2.656921934551E-1)[&rate=5.078613479548776E-4]:8.280078415839E-1,((((11[&rate=5.078613479548776E-4]:3.816988178323E-1,140[&rate=5.078613479548776E-4]:3.625207356406E-1)[&rate=5.078613479548776E-4]:3.79642494241E-1,(23[&rate=5.078613479548776E-4]:7.049122633654E-1,(25[&rate=5.078613479548776E-4]:3.221894566039E-1,20[&rate=5.078613479548776E-4]:3.030113744122E-1)[&rate=5.078613479548776E-4]:3.936817108712E-1)[&rate=5.078613479548776E-4]:1.413605555571E-1)[&rate=5.078613479548776E-4]:3.671140504387E-1,(((1[&rate=5.078613479548776E-4]:2.617211187358E-2,(28[&rate=5.078613479548776E-4]:6.690073287615E-1,21[&rate=5.078613479548776E-4]:6.443497945151E-1)[&rate=5.078613479548776E-4]:1.43466152975E-1)[&rate=5.078613479548776E-4]:1.05914750606E-1,24[&rate=5.078613479548776E-4]:9.129087802878E-1)[&rate=5.078613479548776E-4]:3.013771737433E-1,102[&rate=5.078613479548776E-4]:5.264211841476E-2)[&rate=5.078613479548776E-4]:1.005981943973E-2)[&rate=5.078613479548776E-4]:2.871953267836E-1,(((((((104[&rate=5.078613479548776E-4]:1.666864170347E-1,114[&rate=5.078613479548776E-4]:1.064124444319E-1)[&rate=5.078613479548776E-4]:2.808108748174E-1,109[&rate=5.078613479548776E-4]:4.666753740438E-1)[&rate=5.078613479548776E-4]:3.825728530207E-2,(107[&rate=5.078613479548776E-4]:6.511417802748E-2,108[&rate=5.078613479548776E-4]:6.237445200012E-2)[&rate=5.078613479548776E-4]:4.206403991267E-1)[&rate=5.078613479548776E-4]:1.693534335685E-1,(115[&rate=5.078613479548776E-4]:3.387636731077E-1,(13[&rate=5.078613479548776E-4]:3.955241234683E-1,19[&rate=5.078613479548776E-4]:4.33880287852E-1)[&rate=5.078613479548776E-4]:2.543133046124E-2)[&rate=5.078613479548776E-4]:2.560703650121E-1)[&rate=5.078613479548776E-4]:2.701468584565E-1,(((139[&rate=5.078613479548776E-4]:6.617296949196E-1,(106[&rate=5.078613479548776E-4]:4.171721725594E-2,111[&rate=5.078613479548776E-4]:5.815557342031E-2)[&rate=5.078613479548776E-4]:4.282316557459E-1)[&rate=5.078613479548776E-4]:7.639045545353E-2,116[&rate=5.078613479548776E-4]:4.860653558526E-1)[&rate=5.078613479548776E-4]:6.738844581136E-2,(148[&rate=5.078613479548776E-4]:1.374285180892E-1,143[&rate=5.078613479548776E-4]:1.346887920618E-1)[&rate=5.078613479548776E-4]:4.543814479585E-1)[&rate=5.078613479548776E-4]:3.115270949124E-1)[&rate=5.078613479548776E-4]:5.702697691517E-3,(((((112[&rate=5.078613479548776E-4]:6.506776036267E-1,(4[&rate=5.078613479548776E-4]:1.991568106246E-1,30[&rate=5.078613479548776E-4]:3.717595503506E-1)[&rate=5.078613479548776E-4]:3.939865464269E-1)[&rate=5.078613479548776E-4]:5.801494053826E-2,9[&rate=5.078613479548776E-4]:7.004733660829E-1)[&rate=5.078613479548776E-4]:1.175540573202E-2,113[&rate=5.078613479548776E-4]:7.20447949897E-1)[&rate=5.078613479548776E-4]:4.695670945758E-3,(117[&rate=5.078613479548776E-4]:5.733287000423E-1,(105[&rate=5.078613479548776E-4]:4.30670937603E-1,110[&rate=5.078613479548776E-4]:4.525887458221E-1)[&rate=5.078613479548776E-4]:1.125207761379E-1)[&rate=5.078613479548776E-4]:1.54554646828E-1)[&rate=5.078613479548776E-4]:2.864123326803E-2,(17[&rate=5.078613479548776E-4]:5.206138466108E-1,14[&rate=5.078613479548776E-4]:4.822576822271E-1)[&rate=5.078613479548776E-4]:2.715271718836E-1)[&rate=5.078613479548776E-4]:1.99090520979E-1)[&rate=5.078613479548776E-4]:4.057904215499E-1,(142[&rate=5.078613479548776E-4]:3.600911479721E-1,(141[&rate=5.078613479548776E-4]:1.648665897637E-1,(145[&rate=5.078613479548776E-4]:1.408313301318E-1,144[&rate=5.078613479548776E-4]:1.353518780769E-1)[&rate=5.078613479548776E-4]:2.677498565942E-2)[&rate=5.078613479548776E-4]:1.924848321808E-1)[&rate=5.078613479548776E-4]:1.171177388394E0)[&rate=5.078613479548776E-4]:6.520407073809E-2)[&rate=5.078613479548776E-4]:2.221752931893E-1)[&rate=5.078613479548776E-4]:6.010960350748E-1)[&rate=5.078613479548776E-4]:4.680683164404E-1,(((97[&rate=5.078613479548776E-4]:2.606999522731E-1,39[&rate=5.078613479548776E-4]:3.317382036393E-1)[&rate=5.078613479548776E-4]:1.727620588696E-1,146[&rate=5.078613479548776E-4]:6.247188417438E-1)[&rate=5.078613479548776E-4]:7.194615855879E-2,147[&rate=5.078613479548776E-4]:6.33823470248E-1)[&rate=5.078613479548776E-4]:8.614687722629E-2)[&rate=5.078613479548776E-4]:1.903852512288E-2)[&rate=5.078613479548776E-4]:1.396919636851E-1,((((7[&rate=5.078613479548776E-4]:5.02856741579E-2,8[&rate=5.078613479548776E-4]:5.02856741579E-2)[&rate=5.078613479548776E-4]:7.030178854924E-1,26[&rate=5.078613479548776E-4]:8.601528747188E-1)[&rate=5.078613479548776E-4]:6.651446974066E-2,((2[&rate=5.078613479548776E-4]:3.624269961753E-1,31[&rate=5.078613479548776E-4]:5.898242564494E-1)[&rate=5.078613479548776E-4]:3.321039226057E-1,(22[&rate=5.078613479548776E-4]:2.8620462872E-1,27[&rate=5.078613479548776E-4]:3.026429848844E-1)[&rate=5.078613479548776E-4]:5.80929029787E-1)[&rate=5.078613479548776E-4]:4.857478184285E-2)[&rate=5.078613479548776E-4]:1.986355856083E0,16[&rate=5.078613479548776E-4]:2.858228679994E0)[&rate=5.078613479548776E-4]:4.858803322498E-2)[&rate=5.078613479548776E-4]:5.27729415641E-2,((95[&rate=5.078613479548776E-4]:5.025842532698E-1,(100[&rate=5.078613479548776E-4]:2.609660738245E-1,94[&rate=5.078613479548776E-4]:2.609660738245E-1)[&rate=5.078613479548776E-4]:1.569187258933E-1)[&rate=5.078613479548776E-4]:3.634142309088E-1,((96[&rate=5.078613479548776E-4]:5.675051283243E-1,99[&rate=5.078613479548776E-4]:6.030242540072E-1)[&rate=5.078613479548776E-4]:1.341325493136E-1,98[&rate=5.078613479548776E-4]:7.152988798236E-1)[&rate=5.078613479548776E-4]:1.397706426063E-1)[&rate=5.078613479548776E-4]:1.474425067824E-1)[&rate=5.078613479548776E-4]:6.797544510046E-2,38[&rate=5.078613479548776E-4]:8.737661628375E-1)[&rate=5.078613479548776E-4]:5.185994690477E-1,((((121[&rate=5.078613479548776E-4]:2.102508345779E0,36[&rate=5.078613479548776E-4]:2.305629098456E-2)[&rate=5.078613479548776E-4]:2.412584437488E-2,127[&rate=5.078613479548776E-4]:2.567730080565E0)[&rate=5.078613479548776E-4]:8.702188029674E-2,35[&rate=5.078613479548776E-4]:8.762867319042E-2)[&rate=5.078613479548776E-4]:3.919660376353E-1,((((69[&rate=5.078613479548776E-4]:6.784999473605E-1,(132[&rate=5.078613479548776E-4]:1.6626302106E-1,(129[&rate=5.078613479548776E-4]:1.477086617244E-1,(130[&rate=5.078613479548776E-4]:7.325451265607E-2,131[&rate=5.078613479548776E-4]:7.599423868343E-2)[&rate=5.078613479548776E-4]:7.445414906835E-2)[&rate=5.078613479548776E-4]:1.581463330825E-2)[&rate=5.078613479548776E-4]:3.670314468483E-1)[&rate=5.078613479548776E-4]:2.564292101087E-2,118[&rate=5.078613479548776E-4]:6.931839642617E-1)[&rate=5.078613479548776E-4]:1.171493138708E0,(((62[&rate=5.078613479548776E-4]:4.864889758833E-1,(64[&rate=5.078613479548776E-4]:3.090614692709E-1,60[&rate=5.078613479548776E-4]:1.583765377642E-1)[&rate=5.078613479548776E-4]:1.363316162013E-1)[&rate=5.078613479548776E-4]:1.354285947273E-1,65[&rate=5.078613479548776E-4]:4.301367486928E-1)[&rate=5.078613479548776E-4]:1.10786873531E-1,(61[&rate=5.078613479548776E-4]:1.383096223051E-1,63[&rate=5.078613479548776E-4]:9.721373189404E-2)[&rate=5.078613479548776E-4]:5.943948218365E-1)[&rate=5.078613479548776E-4]:1.131972658828E0)[&rate=5.078613479548776E-4]:3.880206600695E-2,((((51[&rate=5.078613479548776E-4]:5.298429404727E-1,(50[&rate=5.078613479548776E-4]:4.210712878067E-1,49[&rate=5.078613479548776E-4]:4.210712878067E-1)[&rate=5.078613479548776E-4]:1.033071717918E-1)[&rate=5.078613479548776E-4]:7.381465380118E-2,(43[&rate=5.078613479548776E-4]:4.947701967969E-1,(46[&rate=5.078613479548776E-4]:4.494079376422E-1,((48[&rate=5.078613479548776E-4]:2.857080248891E-1,42[&rate=5.078613479548776E-4]:2.474566587689E-1)[&rate=5.078613479548776E-4]:2.283891521533E-2,41[&rate=5.078613479548776E-4]:2.648310931099E-1)[&rate=5.078613479548776E-4]:1.299320357893E-1)[&rate=5.078613479548776E-4]:4.536225915464E-2)[&rate=5.078613479548776E-4]:1.362098018485E-1)[&rate=5.078613479548776E-4]:1.074269361754E-1,((47[&rate=5.078613479548776E-4]:4.409431148092E-1,44[&rate=5.078613479548776E-4]:4.354786339349E-1)[&rate=5.078613479548776E-4]:2.679735039616E-1,45[&rate=5.078613479548776E-4]:7.007198974594E-1)[&rate=5.078613479548776E-4]:2.949031604999E-2)[&rate=5.078613479548776E-4]:1.895668193259E-1,128[&rate=5.078613479548776E-4]:1.693173245127E0)[&rate=5.078613479548776E-4]:7.057989645284E-2)[&rate=5.078613479548776E-4]:2.446086925339E-1)[&rate=5.078613479548776E-4]:3.104054745439E-1)[&rate=5.078613479548776E-4]:1.607062275172E-1,((((59[&rate=5.078613479548776E-4]:5.932056048239E-1,(((37[&rate=5.078613479548776E-4]:2.587207201316E-1,58[&rate=5.078613479548776E-4]:2.395950370715E-1)[&rate=5.078613479548776E-4]:1.404674846815E-1,(54[&rate=5.078613479548776E-4]:2.457931967746E-1,57[&rate=5.078613479548776E-4]:2.867768033319E-1)[&rate=5.078613479548776E-4]:7.689227579809E-2)[&rate=5.078613479548776E-4]:5.440245817384E-2,(55[&rate=5.078613479548776E-4]:2.927073546838E-1,56[&rate=5.078613479548776E-4]:2.927073546838E-1)[&rate=5.078613479548776E-4]:1.144352208713E-1)[&rate=5.078613479548776E-4]:1.778663079571E-1)[&rate=5.078613479548776E-4]:1.485808900121E-1,68[&rate=5.078613479548776E-4]:6.92606166967E-1)[&rate=5.078613479548776E-4]:4.973470595235E-1,(125[&rate=5.078613479548776E-4]:1.112883878988E0,((52[&rate=5.078613479548776E-4]:8.354566919E-1,(103[&rate=5.078613479548776E-4]:6.514045911986E-1,((12[&rate=5.078613479548776E-4]:1.309324274804E-1,5[&rate=5.078613479548776E-4]:9.257626309697E-2)[&rate=5.078613479548776E-4]:3.487933999305E-1,29[&rate=5.078613479548776E-4]:5.865751424795E-1)[&rate=5.078613479548776E-4]:2.977061610479E-1)[&rate=5.078613479548776E-4]:1.848345835262E0)[&rate=5.078613479548776E-4]:7.67339471988E-2,(((((70[&rate=5.078613479548776E-4]:4.823646564279E-1,(74[&rate=5.078613479548776E-4]:3.545318455284E-1,76[&rate=5.078613479548776E-4]:3.545318455284E-1)[&rate=5.078613479548776E-4]:1.661889752829E-1)[&rate=5.078613479548776E-4]:1.038515435543E-1,75[&rate=5.078613479548776E-4]:6.245723643656E-1)[&rate=5.078613479548776E-4]:1.451088046245E-1,(((72[&rate=5.078613479548776E-4]:5.555554108462E-2,78[&rate=5.078613479548776E-4]:7.747334930394E-2)[&rate=5.078613479548776E-4]:4.1846018609E-1,((79[&rate=5.078613479548776E-4]:4.113289684799E-1,71[&rate=5.078613479548776E-4]:3.839317082059E-1)[&rate=5.078613479548776E-4]:7.240923136071E-2,82[&rate=5.078613479548776E-4]:4.919573779227E-1)[&rate=5.078613479548776E-4]:1.219533555338E-2)[&rate=5.078613479548776E-4]:9.84145777089E-2,(((80[&rate=5.078613479548776E-4]:3.251224426779E-2,81[&rate=5.078613479548776E-4]:3.251224426779E-2)[&rate=5.078613479548776E-4]:4.233250574763E-1,73[&rate=5.078613479548776E-4]:5.051523702372E-1)[&rate=5.078613479548776E-4]:6.968530603186E-2,77[&rate=5.078613479548776E-4]:5.693582242143E-1)[&rate=5.078613479548776E-4]:6.060632724468E-2)[&rate=5.078613479548776E-4]:1.342371654765E-1)[&rate=5.078613479548776E-4]:7.420526555254E-1,53[&rate=5.078613479548776E-4]:7.652707659035E-1)[&rate=5.078613479548776E-4]:1.15824258564E-1,(134[&rate=5.078613479548776E-4]:6.095792446404E-1,(133[&rate=5.078613479548776E-4]:4.913833378603E-1,137[&rate=5.078613479548776E-4]:5.324792282714E-1)[&rate=5.078613479548776E-4]:1.483328930812E-1)[&rate=5.078613479548776E-4]:1.023458290494E0)[&rate=5.078613479548776E-4]:2.289889331994E-2)[&rate=5.078613479548776E-4]:4.192724748617E-1)[&rate=5.078613479548776E-4]:2.437360141694E-1)[&rate=5.078613479548776E-4]:2.749213038767E-1,(((122[&rate=5.078613479548776E-4]:3.119967171953E-1,(124[&rate=5.078613479548776E-4]:2.959066833736E-1,123[&rate=5.078613479548776E-4]:2.986389238107E-1)[&rate=5.078613479548776E-4]:1.335779338458E-2)[&rate=5.078613479548776E-4]:5.382984148041E-1,67[&rate=5.078613479548776E-4]:3.490225816587E-1)[&rate=5.078613479548776E-4]:1.62281862383E-1,(((119[&rate=5.078613479548776E-4]:1.75687501795E0,(135[&rate=5.078613479548776E-4]:5.630082627424E-1,(138[&rate=5.078613479548776E-4]:3.630685344149E-1,136[&rate=5.078613479548776E-4]:2.315616850997E-1)[&rate=5.078613479548776E-4]:3.999397283275E-1)[&rate=5.078613479548776E-4]:8.459215497287E-1)[&rate=5.078613479548776E-4]:3.590988305812E-2,(120[&rate=5.078613479548776E-4]:1.477115399741E0,126[&rate=5.078613479548776E-4]:7.873032880562E-1)[&rate=5.078613479548776E-4]:2.197790903087E-1)[&rate=5.078613479548776E-4]:5.611185955212E-1,66[&rate=5.078613479548776E-4]:3.21026784201E-1)[&rate=5.078613479548776E-4]:1.902776598407E-1)[&rate=5.078613479548776E-4]:4.058494485533E-1)[&rate=5.078613479548776E-4]:3.355252029194E-2)[&rate=5.078613479548776E-4]:1.251882992232E-3)[&rate=5.078613479548776E-4]:5.058743476944E-2,32[&rate=5.078613479548776E-4]:1.176142237994E-1)[&rate=5.078613479548776E-4]:8.680168579689E-4);
tree STATE_79830000 [&joint=-20978.89922716635,lnP=-20978.89922716635] = [&R] ((32[&rate=5.565539574197874E-4]:6.033098445715E-2,(34[&rate=5.565539574197874E-4]:2.781605782388E-2,33[&rate=5.565539574197874E-4]:1.137770165951E-2)[&rate=5.565539574197874E-4]:5.443273485235E-2)[&rate=5.565539574197874E-4]:2.516017597376E-4,(((((((((95[&rate=5.565539574197874E-4]:5.168322680843E-1,(100[&rate=5.565539574197874E-4]:1.951413313711E-1,94[&rate=5.565539574197874E-4]:1.951413313711E-1)[&rate=5.565539574197874E-4]:2.369914831611E-1)[&rate=5.565539574197874E-4]:1.696351827949E-1,(99[&rate=5.565539574197874E-4]:5.834190792165E-1,96[&rate=5.565539574197874E-4]:5.478999535336E-1)[&rate=5.565539574197874E-4]:1.139773334112E-1)[&rate=5.565539574197874E-4]:1.165809101116E-2,98[&rate=5.565539574197874E-4]:6.871965801416E-1)[&rate=5.565539574197874E-4]:6.431482787756E-2,97[&rate=5.565539574197874E-4]:5.520578561067E-1)[&rate=5.565539574197874E-4]:1.7248206394E-1,((147[&rate=5.565539574197874E-4]:5.229739618062E-1,((((31[&rate=5.565539574197874E-4]:8.117896528971E-1,((22[&rate=5.565539574197874E-4]:4.045363137216E-1,27[&rate=5.565539574197874E-4]:4.209746698859E-1)[&rate=5.565539574197874E-4]:3.324256372537E-1,((7[&rate=5.565539574197874E-4]:4.404413896506E-2,8[&rate=5.565539574197874E-4]:4.404413896506E-2)[&rate=5.565539574197874E-4]:3.254505500569E-1,26[&rate=5.565539574197874E-4]:4.763440040905E-1)[&rate=5.565539574197874E-4]:2.715768509944E-1)[&rate=5.565539574197874E-4]:2.003318137387E-2)[&rate=5.565539574197874E-4]:1.506615855568E-1,2[&rate=5.565539574197874E-4]:7.350539781799E-1)[&rate=5.565539574197874E-4]:1.664730220765E0,(146[&rate=5.565539574197874E-4]:5.550382369514E-1,(39[&rate=5.565539574197874E-4]:4.033633229563E-1,(101[&rate=5.565539574197874E-4]:6.297385237929E-1,(((6[&rate=5.565539574197874E-4]:9.055597535613E-1,((10[&rate=5.565539574197874E-4]:4.610442394473E-1,15[&rate=5.565539574197874E-4]:4.994004038308E-1)[&rate=5.565539574197874E-4]:4.10562924442E-1,((89[&rate=5.565539574197874E-4]:1.272251918918E-1,88[&rate=5.565539574197874E-4]:1.135265617548E-1)[&rate=5.565539574197874E-4]:2.637398922502E-1,(87[&rate=5.565539574197874E-4]:2.363760271668E-1,((92[&rate=5.565539574197874E-4]:5.648675790791E-2,(90[&rate=5.565539574197874E-4]:2.540192334723E-2,91[&rate=5.565539574197874E-4]:2.540192334723E-2)[&rate=5.565539574197874E-4]:3.108483456068E-2)[&rate=5.565539574197874E-4]:1.741685593087E-1,((86[&rate=5.565539574197874E-4]:6.365187249E-2,(85[&rate=5.565539574197874E-4]:4.36462800442E-2,84[&rate=5.565539574197874E-4]:4.36462800442E-2)[&rate=5.565539574197874E-4]:2.00055924458E-2)[&rate=5.565539574197874E-4]:2.591165756734E-2,(93[&rate=5.565539574197874E-4]:4.041297689264E-2,83[&rate=5.565539574197874E-4]:2.671434675563E-2)[&rate=5.565539574197874E-4]:6.284918330172E-2)[&rate=5.565539574197874E-4]:1.273931570222E-1)[&rate=5.565539574197874E-4]:1.941934008718E-2)[&rate=5.565539574197874E-4]:1.408904268383E-1)[&rate=5.565539574197874E-4]:9.655735865965E-1)[&rate=5.565539574197874E-4]:5.039094583642E-2)[&rate=5.565539574197874E-4]:1.105775721941E-1,(3[&rate=5.565539574197874E-4]:7.415678750393E-1,18[&rate=5.565539574197874E-4]:8.566363681899E-1)[&rate=5.565539574197874E-4]:2.225146561957E-1)[&rate=5.565539574197874E-4]:5.286402334475E-1,((((((13[&rate=5.565539574197874E-4]:6.308969485579E-1,19[&rate=5.565539574197874E-4]:6.692531129416E-1)[&rate=5.565539574197874E-4]:9.394518056004E-2,115[&rate=5.565539574197874E-4]:6.426503482961E-1)[&rate=5.565539574197874E-4]:1.787804974848E-1,(109[&rate=5.565539574197874E-4]:6.6465337695E-1,((107[&rate=5.565539574197874E-4]:2.502238455382E-1,108[&rate=5.565539574197874E-4]:2.474841195108E-1)[&rate=5.565539574197874E-4]:2.030342078053E-1,(104[&rate=5.565539574197874E-4]:1.213816603169E-1,114[&rate=5.565539574197874E-4]:6.110768771409E-2)[&rate=5.565539574197874E-4]:3.318763930266E-1)[&rate=5.565539574197874E-4]:1.922172414148E-1)[&rate=5.565539574197874E-4]:2.362295236255E-1)[&rate=5.565539574197874E-4]:1.915959747812E-1,(((148[&rate=5.565539574197874E-4]:3.724030277922E-1,143[&rate=5.565539574197874E-4]:3.696633017648E-1)[&rate=5.565539574197874E-4]:3.634702656435E-1,116[&rate=5.565539574197874E-4]:6.97517129052E-1)[&rate=5.565539574197874E-4]:8.79592683266E-2,(111[&rate=5.565539574197874E-4]:2.162857955842E-1,(106[&rate=5.565539574197874E-4]:5.854217576504E-2,139[&rate=5.565539574197874E-4]:2.503229976828E-1)[&rate=5.565539574197874E-4]:1.413052636548E-1)[&rate=5.565539574197874E-4]:6.459029305615E-1)[&rate=5.565539574197874E-4]:2.275504231835E-1)[&rate=5.565539574197874E-4]:1.847771070703E-1,((((112[&rate=5.565539574197874E-4]:2.888890740276E-1,117[&rate=5.565539574197874E-4]:2.916288000552E-1)[&rate=5.565539574197874E-4]:4.265349737533E-1,(9[&rate=5.565539574197874E-4]:7.041671000957E-1,(17[&rate=5.565539574197874E-4]:2.876900683091E-1,14[&rate=5.565539574197874E-4]:2.493339039254E-1)[&rate=5.565539574197874E-4]:4.630523742524E-1)[&rate=5.565539574197874E-4]:3.03776960307E-3)[&rate=5.565539574197874E-4]:1.129813554589E-1,(4[&rate=5.565539574197874E-4]:3.45439974744E-2,30[&rate=5.565539574197874E-4]:2.071467372004E-1)[&rate=5.565539574197874E-4]:7.363271591902E-1)[&rate=5.565539574197874E-4]:4.615398437747E-2,(113[&rate=5.565539574197874E-4]:7.186292487356E-1,(110[&rate=5.565539574197874E-4]:7.102216474826E-1,105[&rate=5.565539574197874E-4]:6.883038392635E-1)[&rate=5.565539574197874E-4]:2.928149198304E-3)[&rate=5.565539574197874E-4]:1.559301388817E-1)[&rate=5.565539574197874E-4]:4.05436320837E-1)[&rate=5.565539574197874E-4]:1.655781640281E-1,(((102[&rate=5.565539574197874E-4]:1.63954973608E-1,((140[&rate=5.565539574197874E-4]:7.511968420028E-1,11[&rate=5.565539574197874E-4]:7.703749241945E-1)[&rate=5.565539574197874E-4]:1.602158897289E-2,((20[&rate=5.565539574197874E-4]:3.381587318037E-1,25[&rate=5.565539574197874E-4]:3.573368139954E-1)[&rate=5.565539574197874E-4]:4.929404109327E-1,23[&rate=5.565539574197874E-4]:8.393183208185E-1)[&rate=5.565539574197874E-4]:3.20096991981E-2)[&rate=5.565539574197874E-4]:4.433118850981E-1)[&rate=5.565539574197874E-4]:1.577084035473E-2,((1[&rate=5.565539574197874E-4]:5.708634313743E-2,(21[&rate=5.565539574197874E-4]:7.750615855771E-1,28[&rate=5.565539574197874E-4]:7.997191198235E-1)[&rate=5.565539574197874E-4]:4.366859317687E-2)[&rate=5.565539574197874E-4]:1.84765880342E-1,24[&rate=5.565539574197874E-4]:1.022674141288E0)[&rate=5.565539574197874E-4]:3.186955082914E-1)[&rate=5.565539574197874E-4]:9.995074021616E-2,(142[&rate=5.565539574197874E-4]:5.537240404227E-1,((141[&rate=5.565539574197874E-4]:4.620922922592E-1,145[&rate=5.565539574197874E-4]:4.648320182868E-1)[&rate=5.565539574197874E-4]:1.065270681108E-2,144[&rate=5.565539574197874E-4]:4.70005273043E-1)[&rate=5.565539574197874E-4]:7.823931532482E-2)[&rate=5.565539574197874E-4]:9.725278562219E-1)[&rate=5.565539574197874E-4]:9.192471556397E-2)[&rate=5.565539574197874E-4]:1.23861220967E-1)[&rate=5.565539574197874E-4]:1.397554851381E-1)[&rate=5.565539574197874E-4]:7.467889581572E-1)[&rate=5.565539574197874E-4]:3.145633476018E-2)[&rate=5.565539574197874E-4]:8.238738399342E-3)[&rate=5.565539574197874E-4]:2.055554798003E-2,40[&rate=5.565539574197874E-4]:4.636139440959E-1)[&rate=5.565539574197874E-4]:1.982968530009E-3)[&rate=5.565539574197874E-4]:1.504345672646E-2,16[&rate=5.565539574197874E-4]:2.56613329547E0)[&rate=5.565539574197874E-4]:3.149378020605E-1)[&rate=5.565539574197874E-4]:1.488895805905E-1,38[&rate=5.565539574197874E-4]:8.761617410743E-1)[&rate=5.565539574197874E-4]:2.416054734343E-1,((121[&rate=5.565539574197874E-4]:1.901542788522E0,127[&rate=5.565539574197874E-4]:2.342638678933E0)[&rate=5.565539574197874E-4]:4.662587912752E-1,(((((((47[&rate=5.565539574197874E-4]:5.300704291062E-1,(44[&rate=5.565539574197874E-4]:4.590559862547E-1,51[&rate=5.565539574197874E-4]:4.371980627575E-1)[&rate=5.565539574197874E-4]:6.554996197723E-2)[&rate=5.565539574197874E-4]:4.863982035843E-2,(50[&rate=5.565539574197874E-4]:3.841093504184E-1,49[&rate=5.565539574197874E-4]:3.841093504184E-1)[&rate=5.565539574197874E-4]:1.618140138005E-1)[&rate=5.565539574197874E-4]:5.714181843886E-2,(((41[&rate=5.565539574197874E-4]:4.066218766294E-1,(48[&rate=5.565539574197874E-4]:1.368969454477E-1,42[&rate=5.565539574197874E-4]:9.864557932752E-2)[&rate=5.565539574197874E-4]:3.134407781762E-1)[&rate=5.565539574197874E-4]:3.171421631854E-2,43[&rate=5.565539574197874E-4]:4.92980901691E-1)[&rate=5.565539574197874E-4]:9.041243076645E-2,46[&rate=5.565539574197874E-4]:5.833933324574E-1)[&rate=5.565539574197874E-4]:5.245873544607E-2)[&rate=5.565539574197874E-4]:1.83852423134E-2,45[&rate=5.565539574197874E-4]:6.460405889055E-1)[&rate=5.565539574197874E-4]:2.165112072017E-1,(128[&rate=5.565539574197874E-4]:1.383975421253E0,((((64[&rate=5.565539574197874E-4]:4.152096392832E-1,(60[&rate=5.565539574197874E-4]:3.380453826961E-2,62[&rate=5.565539574197874E-4]:2.255853601874E-1)[&rate=5.565539574197874E-4]:2.307201695069E-1)[&rate=5.565539574197874E-4]:5.539739083843E-2,65[&rate=5.565539574197874E-4]:3.199220986149E-1)[&rate=5.565539574197874E-4]:1.167439965437E-1,(61[&rate=5.565539574197874E-4]:6.919920125427E-2,63[&rate=5.565539574197874E-4]:2.810331084322E-2)[&rate=5.565539574197874E-4]:5.592477158221E-1)[&rate=5.565539574197874E-4]:8.165627767148E-1,((69[&rate=5.565539574197874E-4]:7.285974702859E-1,(132[&rate=5.565539574197874E-4]:2.148041281328E-1,(129[&rate=5.565539574197874E-4]:1.94029457765E-1,(130[&rate=5.565539574197874E-4]:1.430672793699E-1,131[&rate=5.565539574197874E-4]:1.458070053973E-1)[&rate=5.565539574197874E-4]:5.096217839508E-2)[&rate=5.565539574197874E-4]:1.803494434046E-2)[&rate=5.565539574197874E-4]:3.685878627009E-1)[&rate=5.565539574197874E-4]:3.076367221378E-2,118[&rate=5.565539574197874E-4]:7.4840223839E-1)[&rate=5.565539574197874E-4]:6.966074554011E-1)[&rate=5.565539574197874E-4]:7.869175485909E-2)[&rate=5.565539574197874E-4]:2.519725871456E-1)[&rate=5.565539574197874E-4]:8.096993915203E-2,36[&rate=5.565539574197874E-4]:2.347261667286E-1)[&rate=5.565539574197874E-4]:2.349978139879E-3,35[&rate=5.565539574197874E-4]:1.905008024027E-1)[&rate=5.565539574197874E-4]:5.127338013429E-2)[&rate=5.565539574197874E-4]:2.736275854561E-1)[&rate=5.565539574197874E-4]:1.818007759015E-1,((125[&rate=5.565539574197874E-4]:8.08472633952E-1,(((133[&rate=5.565539574197874E-4]:6.266146004073E-1,(137[&rate=5.565539574197874E-4]:3.259822630625E-1,134[&rate=5.565539574197874E-4]:2.547493863503E-1)[&rate=5.565539574197874E-4]:3.417282277558E-1)[&rate=5.565539574197874E-4]:9.068054415659E-1,(((103[&rate=5.565539574197874E-4]:6.218046269216E-1,((12[&rate=5.565539574197874E-4]:2.668143760887E-1,5[&rate=5.565539574197874E-4]:2.284582117053E-1)[&rate=5.565539574197874E-4]:3.031617339433E-1,29[&rate=5.565539574197874E-4]:6.768254251005E-1)[&rate=5.565539574197874E-4]:1.778559141499E-1)[&rate=5.565539574197874E-4]:1.665614830181E0,52[&rate=5.565539574197874E-4]:6.231257225415E-1)[&rate=5.565539574197874E-4]:6.904698091309E-2,53[&rate=5.565539574197874E-4]:6.839759821432E-1)[&rate=5.565539574197874E-4]:6.736456286172E-2)[&rate=5.565539574197874E-4]:5.1567696894E-2,(((76[&rate=5.565539574197874E-4]:4.375058831471E-1,(74[&rate=5.565539574197874E-4]:4.081226095888E-1,70[&rate=5.565539574197874E-4]:3.697664452053E-1)[&rate=5.565539574197874E-4]:2.938327355827E-2)[&rate=5.565539574197874E-4]:1.880079743853E-1,75[&rate=5.565539574197874E-4]:6.255138575324E-1)[&rate=5.565539574197874E-4]:3.194482025455E-2,(((71[&rate=5.565539574197874E-4]:2.932745828553E-1,((82[&rate=5.565539574197874E-4]:1.713246563488E-1,(78[&rate=5.565539574197874E-4]:5.462158615853E-2,72[&rate=5.565539574197874E-4]:3.270377793922E-2)[&rate=5.565539574197874E-4]:1.084838921082E-1)[&rate=5.565539574197874E-4]:7.854999758091E-2,79[&rate=5.565539574197874E-4]:2.416554758476E-1)[&rate=5.565539574197874E-4]:7.901636728166E-2)[&rate=5.565539574197874E-4]:2.1400233285E-1,(80[&rate=5.565539574197874E-4]:6.382635467616E-2,81[&rate=5.565539574197874E-4]:6.382635467616E-2)[&rate=5.565539574197874E-4]:4.626286432209E-1)[&rate=5.565539574197874E-4]:8.546413254064E-3,(77[&rate=5.565539574197874E-4]:4.613972016078E-1,73[&rate=5.565539574197874E-4]:4.668766536625E-1)[&rate=5.565539574197874E-4]:1.174398259816E-1)[&rate=5.565539574197874E-4]:7.314219814272E-2)[&rate=5.565539574197874E-4]:8.919126227241E-1)[&rate=5.565539574197874E-4]:2.159469057143E-1)[&rate=5.565539574197874E-4]:4.432338517958E-1,((59[&rate=5.565539574197874E-4]:4.841958854422E-1,((55[&rate=5.565539574197874E-4]:1.909576616031E-1,56[&rate=5.565539574197874E-4]:1.909576616031E-1)[&rate=5.565539574197874E-4]:2.62855032394E-1,(((54[&rate=5.565539574197874E-4]:6.620352530252E-2,58[&rate=5.565539574197874E-4]:1.235805744829E-1)[&rate=5.565539574197874E-4]:2.651490962176E-2,37[&rate=5.565539574197874E-4]:1.692211671647E-1)[&rate=5.565539574197874E-4]:2.078441777884E-1,57[&rate=5.565539574197874E-4]:3.4154621927E-1)[&rate=5.565539574197874E-4]:1.231954364758E-1)[&rate=5.565539574197874E-4]:2.218647013353E-2)[&rate=5.565539574197874E-4]:3.088153157667E-1,68[&rate=5.565539574197874E-4]:7.438308733399E-1)[&rate=5.565539574197874E-4]:3.412089457412E-1)[&rate=5.565539574197874E-4]:1.598833625858E-1)[&rate=5.565539574197874E-4]:5.188769664279E-3,((((123[&rate=5.565539574197874E-4]:2.79910168904E-1,124[&rate=5.565539574197874E-4]:2.771779284669E-1)[&rate=5.565539574197874E-4]:1.153813757793E-1,122[&rate=5.565539574197874E-4]:3.952915446833E-1)[&rate=5.565539574197874E-4]:3.339716831314E-1,67[&rate=5.565539574197874E-4]:2.27990677474E-1)[&rate=5.565539574197874E-4]:1.400476505659E-1,(66[&rate=5.565539574197874E-4]:3.572662510725E-1,(119[&rate=5.565539574197874E-4]:1.857300095655E0,(((135[&rate=5.565539574197874E-4]:5.200799471421E-1,(138[&rate=5.565539574197874E-4]:1.84098854575E-1,136[&rate=5.565539574197874E-4]:5.259200525983E-2)[&rate=5.565539574197874E-4]:5.359810925671E-1)[&rate=5.565539574197874E-4]:3.490588278207E-1,120[&rate=5.565539574197874E-4]:1.121193569483E0)[&rate=5.565539574197874E-4]:3.911945623223E-1,126[&rate=5.565539574197874E-4]:8.225760201207E-1)[&rate=5.565539574197874E-4]:2.490215528902E-1)[&rate=5.565539574197874E-4]:5.328428677466E-1)[&rate=5.565539574197874E-4]:1.077207696734E-2)[&rate=5.565539574197874E-4]:3.34352985519E-1)[&rate=5.565539574197874E-4]:2.431227795072E-1);
tree STATE_79920000 [&joint=-20976.6630321425,lnP=-20976.6630321425] = [&R] (33[&rate=5.838563975679185E-4]:4.417098132667E-2,(((((66[&rate=5.838563975679185E-4]:2.677247251354E-1,((123[&rate=5.838563975679185E-4]:3.828335092489E-1,(122[&rate=5.838563975679185E-4]:3.407244876702E-1,124[&rate=5.838563975679185E-4]:3.37992247233E-1)[&rate=5.838563975679185E-4]:4.210902157875E-2)[&rate=5.838563975679185E-4]:3.375660894429E-1,67[&rate=5.838563975679185E-4]:2.191270483511E-1)[&rate=5.838563975679185E-4]:4.859767678432E-2)[&rate=5.838563975679185E-4]:2.797923340689E-3,(((120[&rate=5.838563975679185E-4]:7.848264072077E-1,(135[&rate=5.838563975679185E-4]:4.563450338868E-1,(138[&rate=5.838563975679185E-4]:1.696081518406E-1,136[&rate=5.838563975679185E-4]:3.810130252537E-2)[&rate=5.838563975679185E-4]:4.867368820462E-1)[&rate=5.838563975679185E-4]:7.642657880045E-2)[&rate=5.838563975679185E-4]:8.675955059812E-1,119[&rate=5.838563975679185E-4]:1.748312324148E0)[&rate=5.838563975679185E-4]:3.976628587449E-1,126[&rate=5.838563975679185E-4]:1.360272660249E0)[&rate=5.838563975679185E-4]:1.574241779122E-1)[&rate=5.838563975679185E-4]:4.40009112635E-1,(((125[&rate=5.838563975679185E-4]:6.365954995762E-1,((53[&rate=5.838563975679185E-4]:6.405100459848E-1,(((103[&rate=5.838563975679185E-4]:8.266875076356E-1,((12[&rate=5.838563975679185E-4]:1.793424811094E-1,5[&rate=5.838563975679185E-4]:1.409863167259E-1)[&rate=5.838563975679185E-4]:2.807499245966E-1,29[&rate=5.838563975679185E-4]:5.669417207745E-1)[&rate=5.838563975679185E-4]:4.926224991898E-1)[&rate=5.838563975679185E-4]:1.405045434807E0,52[&rate=5.838563975679185E-4]:5.674392078818E-1)[&rate=5.838563975679185E-4]:6.604961908591E-2,(137[&rate=5.838563975679185E-4]:6.145514090226E-1,(133[&rate=5.838563975679185E-4]:5.429248711608E-1,134[&rate=5.838563975679185E-4]:5.127878848596E-1)[&rate=5.838563975679185E-4]:3.053064745081E-2)[&rate=5.838563975679185E-4]:8.339160840129E-1)[&rate=5.838563975679185E-4]:1.521794032852E-2)[&rate=5.838563975679185E-4]:6.451735882043E-4,((75[&rate=5.838563975679185E-4]:5.196015454998E-1,((70[&rate=5.838563975679185E-4]:3.922066831534E-1,74[&rate=5.838563975679185E-4]:4.305628475369E-1)[&rate=5.838563975679185E-4]:7.797760931797E-2,76[&rate=5.838563975679185E-4]:5.085404568549E-1)[&rate=5.838563975679185E-4]:1.106108864493E-2)[&rate=5.838563975679185E-4]:4.100659291691E-1,((77[&rate=5.838563975679185E-4]:5.128482040339E-1,((71[&rate=5.838563975679185E-4]:3.43937249888E-1,(80[&rate=5.838563975679185E-4]:7.049616752303E-2,81[&rate=5.838563975679185E-4]:7.049616752303E-2)[&rate=5.838563975679185E-4]:2.926191645567E-1)[&rate=5.838563975679185E-4]:9.591887104813E-2,73[&rate=5.838563975679185E-4]:5.08349271621E-1)[&rate=5.838563975679185E-4]:9.978384467633E-3)[&rate=5.838563975679185E-4]:4.949783058731E-2,((79[&rate=5.838563975679185E-4]:2.774850213614E-1,82[&rate=5.838563975679185E-4]:2.857041994435E-1)[&rate=5.838563975679185E-4]:2.153100372931E-1,(72[&rate=5.838563975679185E-4]:9.192358880934E-2,78[&rate=5.838563975679185E-4]:1.138413970287E-1)[&rate=5.838563975679185E-4]:3.789536616258E-1)[&rate=5.838563975679185E-4]:3.393453761059E-2)[&rate=5.838563975679185E-4]:3.61841987993E-1)[&rate=5.838563975679185E-4]:4.579508035163E-1)[&rate=5.838563975679185E-4]:2.058227936644E-1)[&rate=5.838563975679185E-4]:3.87520094613E-1,((59[&rate=5.838563975679185E-4]:3.567048983499E-1,(((57[&rate=5.838563975679185E-4]:3.193749956263E-1,37[&rate=5.838563975679185E-4]:3.548941213094E-1)[&rate=5.838563975679185E-4]:1.210385092723E-2,54[&rate=5.838563975679185E-4]:2.904952399962E-1)[&rate=5.838563975679185E-4]:4.816227244525E-3,((55[&rate=5.838563975679185E-4]:2.349461412731E-1,56[&rate=5.838563975679185E-4]:2.349461412731E-1)[&rate=5.838563975679185E-4]:6.953343834817E-2,58[&rate=5.838563975679185E-4]:3.31801983993E-1)[&rate=5.838563975679185E-4]:2.088653242813E-2)[&rate=5.838563975679185E-4]:2.314206498895E-2)[&rate=5.838563975679185E-4]:2.692395081193E-1,68[&rate=5.838563975679185E-4]:5.767640786002E-1)[&rate=5.838563975679185E-4]:2.806848489222E-1)[&rate=5.838563975679185E-4]:3.026189475354E-1,((((98[&rate=5.838563975679185E-4]:6.723687253255E-1,((95[&rate=5.838563975679185E-4]:5.176254537325E-1,(94[&rate=5.838563975679185E-4]:4.26321650087E-1,100[&rate=5.838563975679185E-4]:4.26321650087E-1)[&rate=5.838563975679185E-4]:6.604350093504E-3)[&rate=5.838563975679185E-4]:1.378587638937E-1,(99[&rate=5.838563975679185E-4]:3.609028056932E-1,96[&rate=5.838563975679185E-4]:3.253836800103E-1)[&rate=5.838563975679185E-4]:3.055103736816E-1)[&rate=5.838563975679185E-4]:2.781346944797E-2)[&rate=5.838563975679185E-4]:1.72055053176E-1,(((16[&rate=5.838563975679185E-4]:2.444201245527E0,39[&rate=5.838563975679185E-4]:3.587083194093E-1)[&rate=5.838563975679185E-4]:7.101011732123E-2,(147[&rate=5.838563975679185E-4]:4.352605905686E-1,(2[&rate=5.838563975679185E-4]:1.047691028184E0,(((22[&rate=5.838563975679185E-4]:6.302420740503E-1,27[&rate=5.838563975679185E-4]:6.466804302147E-1)[&rate=5.838563975679185E-4]:3.294839500937E-1,(31[&rate=5.838563975679185E-4]:9.637557538199E-1,(7[&rate=5.838563975679185E-4]:1.5315394865E-1,8[&rate=5.838563975679185E-4]:1.5315394865E-1)[&rate=5.838563975679185E-4]:6.59916873663E-1)[&rate=5.838563975679185E-4]:5.076479087214E-2)[&rate=5.838563975679185E-4]:5.133235517462E-2,26[&rate=5.838563975679185E-4]:1.022017283428E0)[&rate=5.838563975679185E-4]:2.092353885917E-1)[&rate=5.838563975679185E-4]:1.286918316033E0)[&rate=5.838563975679185E-4]:5.183489534228E-2)[&rate=5.838563975679185E-4]:1.516782667714E-1,((101[&rate=5.838563975679185E-4]:7.692987632184E-1,((((((87[&rate=5.838563975679185E-4]:1.305243922791E-1,(((86[&rate=5.838563975679185E-4]:3.785487189072E-2,83[&rate=5.838563975679185E-4]:3.785487189072E-2)[&rate=5.838563975679185E-4]:2.537451740322E-3,85[&rate=5.838563975679185E-4]:4.039232363104E-2)[&rate=5.838563975679185E-4]:7.167409852515E-2,(84[&rate=5.838563975679185E-4]:3.917480358696E-3,93[&rate=5.838563975679185E-4]:1.761611049571E-2)[&rate=5.838563975679185E-4]:1.081489417975E-1)[&rate=5.838563975679185E-4]:1.845797012292E-2)[&rate=5.838563975679185E-4]:3.424714738427E-4,(92[&rate=5.838563975679185E-4]:1.128840945921E-1,(90[&rate=5.838563975679185E-4]:2.425543275475E-2,91[&rate=5.838563975679185E-4]:2.425543275475E-2)[&rate=5.838563975679185E-4]:8.862866183736E-2)[&rate=5.838563975679185E-4]:3.168139929787E-2)[&rate=5.838563975679185E-4]:5.748177605665E-2,(89[&rate=5.838563975679185E-4]:6.75702152241E-2,88[&rate=5.838563975679185E-4]:5.387158508709E-2)[&rate=5.838563975679185E-4]:1.344770547225E-1)[&rate=5.838563975679185E-4]:1.2337259278E0,3[&rate=5.838563975679185E-4]:8.823485402127E-1)[&rate=5.838563975679185E-4]:2.065756583158E-1,(6[&rate=5.838563975679185E-4]:8.023911163891E-1,((10[&rate=5.838563975679185E-4]:4.681863019547E-1,15[&rate=5.838563975679185E-4]:5.065424663382E-1)[&rate=5.838563975679185E-4]:2.760124931141E-1,18[&rate=5.838563975679185E-4]:7.907741375345E-1)[&rate=5.838563975679185E-4]:7.463067748466E-2)[&rate=5.838563975679185E-4]:3.385878766599E-1)[&rate=5.838563975679185E-4]:3.934502231715E-1,((((17[&rate=5.838563975679185E-4]:2.560208785501E-1,14[&rate=5.838563975679185E-4]:2.176647141664E-1)[&rate=5.838563975679185E-4]:5.250027308953E-1,(((113[&rate=5.838563975679185E-4]:6.244982616346E-1,(112[&rate=5.838563975679185E-4]:5.87933470446E-1,9[&rate=5.838563975679185E-4]:5.797142923639E-1)[&rate=5.838563975679185E-4]:3.656479118864E-2)[&rate=5.838563975679185E-4]:1.618833603624E-2,(4[&rate=5.838563975679185E-4]:7.44930063941E-2,30[&rate=5.838563975679185E-4]:2.470957461201E-1)[&rate=5.838563975679185E-4]:5.086593447016E-1)[&rate=5.838563975679185E-4]:8.336763647938E-2,(110[&rate=5.838563975679185E-4]:5.350027791494E-1,(105[&rate=5.838563975679185E-4]:1.117801617969E-1,117[&rate=5.838563975679185E-4]:1.419171480983E-1)[&rate=5.838563975679185E-4]:4.013048091333E-1)[&rate=5.838563975679185E-4]:1.835720029462E-1)[&rate=5.838563975679185E-4]:1.861321091146E-2)[&rate=5.838563975679185E-4]:3.872760142769E-1,(((148[&rate=5.838563975679185E-4]:3.849709758387E-1,143[&rate=5.838563975679185E-4]:3.822312498113E-1)[&rate=5.838563975679185E-4]:1.697041713601E-1,(116[&rate=5.838563975679185E-4]:4.868199691518E-1,(106[&rate=5.838563975679185E-4]:4.544493214433E-2,(111[&rate=5.838563975679185E-4]:2.342530937883E-2,139[&rate=5.838563975679185E-4]:1.987677751322E-1)[&rate=5.838563975679185E-4]:3.845797892987E-2)[&rate=5.838563975679185E-4]:5.016490096103E-1)[&rate=5.838563975679185E-4]:2.949901366332E-2)[&rate=5.838563975679185E-4]:3.242189603442E-1,(((13[&rate=5.838563975679185E-4]:3.52566547818E-1,19[&rate=5.838563975679185E-4]:3.909227122017E-1)[&rate=5.838563975679185E-4]:2.953951175465E-1,115[&rate=5.838563975679185E-4]:5.657698845427E-1)[&rate=5.838563975679185E-4]:1.388271627358E-1,((108[&rate=5.838563975679185E-4]:3.197333036334E-1,((104[&rate=5.838563975679185E-4]:1.137765247458E-1,114[&rate=5.838563975679185E-4]:5.350255214303E-2)[&rate=5.838563975679185E-4]:2.037119798596E-2,107[&rate=5.838563975679185E-4]:1.341477227318E-1)[&rate=5.838563975679185E-4]:1.88325306929E-1)[&rate=5.838563975679185E-4]:1.955068268855E-1,109[&rate=5.838563975679185E-4]:5.37157938738E-1)[&rate=5.838563975679185E-4]:2.46891163335E-1)[&rate=5.838563975679185E-4]:1.359408958809E-1)[&rate=5.838563975679185E-4]:2.072137353574E-1)[&rate=5.838563975679185E-4]:3.442103102285E-1,((142[&rate=5.838563975679185E-4]:3.645978460899E-1,(141[&rate=5.838563975679185E-4]:1.45532642947E-1,(145[&rate=5.838563975679185E-4]:1.474649940474E-1,144[&rate=5.838563975679185E-4]:1.419855419924E-1)[&rate=5.838563975679185E-4]:8.073749272326E-4)[&rate=5.838563975679185E-4]:2.163254771153E-1)[&rate=5.838563975679185E-4]:1.226709348018E0,((102[&rate=5.838563975679185E-4]:1.20617643475E-1,((23[&rate=5.838563975679185E-4]:5.208953303443E-1,(25[&rate=5.838563975679185E-4]:4.074678761098E-1,20[&rate=5.838563975679185E-4]:3.88289793918E-1)[&rate=5.838563975679185E-4]:1.243863583441E-1)[&rate=5.838563975679185E-4]:4.777122820297E-1,(140[&rate=5.838563975679185E-4]:6.504032462832E-1,11[&rate=5.838563975679185E-4]:6.695813284749E-1)[&rate=5.838563975679185E-4]:2.440947770498E-1)[&rate=5.838563975679185E-4]:2.726949626077E-1)[&rate=5.838563975679185E-4]:1.288521903798E-2,(24[&rate=5.838563975679185E-4]:9.983965031862E-1,((21[&rate=5.838563975679185E-4]:6.836868790844E-1,28[&rate=5.838563975679185E-4]:7.083444133309E-1)[&rate=5.838563975679185E-4]:8.963629013175E-2,1[&rate=5.838563975679185E-4]:1.167933359968E-2)[&rate=5.838563975679185E-4]:2.058952517783E-1)[&rate=5.838563975679185E-4]:2.967501949431E-1)[&rate=5.838563975679185E-4]:2.11228989129E-1)[&rate=5.838563975679185E-4]:5.544931518558E-2)[&rate=5.838563975679185E-4]:8.493298089984E-2)[&rate=5.838563975679185E-4]:2.89664067546E-1)[&rate=5.838563975679185E-4]:7.630246616065E-1,(146[&rate=5.838563975679185E-4]:6.508514577589E-1,(97[&rate=5.838563975679185E-4]:4.444728595618E-1,40[&rate=5.838563975679185E-4]:5.15511110928E-1)[&rate=5.838563975679185E-4]:1.512176759606E-2)[&rate=5.838563975679185E-4]:2.852638730708E-2)[&rate=5.838563975679185E-4]:2.223743767084E-2)[&rate=5.838563975679185E-4]:1.346117744532E-1)[&rate=5.838563975679185E-4]:1.035166061866E-1,38[&rate=5.838563975679185E-4]:7.512190732127E-1)[&rate=5.838563975679185E-4]:3.743911078152E-1,(((((44[&rate=5.838563975679185E-4]:6.27346519499E-1,(47[&rate=5.838563975679185E-4]:3.255191601665E-1,45[&rate=5.838563975679185E-4]:3.173224388551E-1)[&rate=5.838563975679185E-4]:3.072918402068E-1)[&rate=5.838563975679185E-4]:1.843565511067E-2,((43[&rate=5.838563975679185E-4]:5.163708971789E-1,((41[&rate=5.838563975679185E-4]:2.225172468555E-1,(48[&rate=5.838563975679185E-4]:2.377236549143E-1,42[&rate=5.838563975679185E-4]:1.99472288794E-1)[&rate=5.838563975679185E-4]:2.85094389357E-2)[&rate=5.838563975679185E-4]:1.706380625795E-1,46[&rate=5.838563975679185E-4]:4.47800118178E-1)[&rate=5.838563975679185E-4]:6.857077900098E-2)[&rate=5.838563975679185E-4]:1.00236060888E-1,(51[&rate=5.838563975679185E-4]:5.497377190801E-1,(50[&rate=5.838563975679185E-4]:4.237740101027E-1,49[&rate=5.838563975679185E-4]:4.237740101027E-1)[&rate=5.838563975679185E-4]:1.204992281032E-1)[&rate=5.838563975679185E-4]:3.954683461527E-2)[&rate=5.838563975679185E-4]:3.463969741704E-2)[&rate=5.838563975679185E-4]:2.395888127994E-1,(((130[&rate=5.838563975679185E-4]:2.401923803805E-1,131[&rate=5.838563975679185E-4]:2.429321064078E-1)[&rate=5.838563975679185E-4]:1.43761441904E-1,(129[&rate=5.838563975679185E-4]:2.435315559483E-1,132[&rate=5.838563975679185E-4]:2.462712819756E-1)[&rate=5.838563975679185E-4]:1.404222663362E-1)[&rate=5.838563975679185E-4]:5.228658281959E-1,(118[&rate=5.838563975679185E-4]:5.571367553237E-1,69[&rate=5.838563975679185E-4]:5.680956594334E-1)[&rate=5.838563975679185E-4]:4.866691965266E-1)[&rate=5.838563975679185E-4]:7.519550348103E-1)[&rate=5.838563975679185E-4]:2.040750949891E-2,(128[&rate=5.838563975679185E-4]:1.453499851516E0,((65[&rate=5.838563975679185E-4]:1.591869991885E-1,((64[&rate=5.838563975679185E-4]:2.884464375764E-1,62[&rate=5.838563975679185E-4]:3.295423279875E-1)[&rate=5.838563975679185E-4]:1.416729632985E-2,60[&rate=5.838563975679185E-4]:1.519288023996E-1)[&rate=5.838563975679185E-4]:7.258196788926E-3)[&rate=5.838563975679185E-4]:1.493958775916E-1,(61[&rate=5.838563975679185E-4]:1.907172395589E-1,63[&rate=5.838563975679185E-4]:1.496213491478E-1)[&rate=5.838563975679185E-4]:3.09646459139E-1)[&rate=5.838563975679185E-4]:1.092862180215E0)[&rate=5.838563975679185E-4]:2.229426172464E-1)[&rate=5.838563975679185E-4]:1.08301968276E-1,((121[&rate=5.838563975679185E-4]:1.877767227822E0,127[&rate=5.838563975679185E-4]:2.318863118233E0)[&rate=5.838563975679185E-4]:4.353321612138E-1,(35[&rate=5.838563975679185E-4]:1.804085581453E-1,36[&rate=5.838563975679185E-4]:2.269839006111E-1)[&rate=5.838563975679185E-4]:6.66343362996E-3)[&rate=5.838563975679185E-4]:6.890532197532E-2)[&rate=5.838563975679185E-4]:2.672674207619E-1)[&rate=5.838563975679185E-4]:8.910250277307E-2)[&rate=5.838563975679185E-4]:9.818452382553E-2)[&rate=5.838563975679185E-4]:1.724250033894E-1,34[&rate=5.838563975679185E-4]:1.994306587041E-2)[&rate=5.838563975679185E-4]:1.535338307785E-2,32[&rate=5.838563975679185E-4]:1.337864072917E-2)[&rate=5.838563975679185E-4]:2.531288854279E-2);
tree STATE_80010000 [&joint=-20978.56706304914,lnP=-20978.56706304914] = [&R] ((33[&rate=6.154653784943735E-4]:1.496337509301E-2,32[&rate=6.154653784943735E-4]:9.483923038291E-3)[&rate=6.154653784943735E-4]:5.421670997253E-3,(34[&rate=6.154653784943735E-4]:1.36057277558E-2,((((122[&rate=6.154653784943735E-4]:4.515830689429E-1,(124[&rate=6.154653784943735E-4]:2.386990238794E-1,123[&rate=6.154653784943735E-4]:2.414312643166E-1)[&rate=6.154653784943735E-4]:2.101518046263E-1)[&rate=6.154653784943735E-4]:2.778855887854E-1,67[&rate=6.154653784943735E-4]:2.281961073876E-1)[&rate=6.154653784943735E-4]:6.480781562118E-2,(66[&rate=6.154653784943735E-4]:1.929144124336E-1,(126[&rate=6.154653784943735E-4]:9.019882702414E-1,(120[&rate=6.154653784943735E-4]:6.351626862636E-1,((135[&rate=6.154653784943735E-4]:2.675840519595E-1,(138[&rate=6.154653784943735E-4]:2.269266632327E-1,136[&rate=6.154653784943735E-4]:9.54198139175E-2)[&rate=6.154653784943735E-4]:2.406573887269E-1)[&rate=6.154653784943735E-4]:1.035591757729E-1,119[&rate=6.154653784943735E-4]:7.190884332118E-1)[&rate=6.154653784943735E-4]:1.196466401062E-2)[&rate=6.154653784943735E-4]:9.566376956628E-1)[&rate=6.154653784943735E-4]:5.381003318772E-1)[&rate=6.154653784943735E-4]:1.000895105752E-1)[&rate=6.154653784943735E-4]:5.101616916497E-1,(((((58[&rate=6.154653784943735E-4]:4.090686575418E-1,(((55[&rate=6.154653784943735E-4]:2.755243589364E-1,56[&rate=6.154653784943735E-4]:2.755243589364E-1)[&rate=6.154653784943735E-4]:6.536064122565E-2,(37[&rate=6.154653784943735E-4]:1.972400198882E-1,54[&rate=6.154653784943735E-4]:1.207372876477E-1)[&rate=6.154653784943735E-4]:1.900930677057E-1)[&rate=6.154653784943735E-4]:8.13604776966E-3,57[&rate=6.154653784943735E-4]:3.599500096804E-1)[&rate=6.154653784943735E-4]:3.27252052384E-2)[&rate=6.154653784943735E-4]:3.133295622347E-2,59[&rate=6.154653784943735E-4]:4.212759307051E-1)[&rate=6.154653784943735E-4]:1.917994563061E-1,68[&rate=6.154653784943735E-4]:5.638950591422E-1)[&rate=6.154653784943735E-4]:5.38926381809E-1,(125[&rate=6.154653784943735E-4]:1.050603453232E0,((53[&rate=6.154653784943735E-4]:7.988656390226E-1,((((76[&rate=6.154653784943735E-4]:4.026964737008E-1,70[&rate=6.154653784943735E-4]:3.643403093174E-1)[&rate=6.154653784943735E-4]:5.701974875453E-2,74[&rate=6.154653784943735E-4]:4.597162224553E-1)[&rate=6.154653784943735E-4]:1.916596113417E-1,75[&rate=6.154653784943735E-4]:6.513758337971E-1)[&rate=6.154653784943735E-4]:5.555568883584E-2,(((77[&rate=6.154653784943735E-4]:2.717305847075E-1,73[&rate=6.154653784943735E-4]:2.772100367622E-1)[&rate=6.154653784943735E-4]:6.407326478771E-2,((79[&rate=6.154653784943735E-4]:2.107360126583E-1,(82[&rate=6.154653784943735E-4]:1.815132188552E-1,71[&rate=6.154653784943735E-4]:1.458967804991E-1)[&rate=6.154653784943735E-4]:3.744197188509E-2)[&rate=6.154653784943735E-4]:2.461544223503E-2,(78[&rate=6.154653784943735E-4]:2.423498350345E-2,72[&rate=6.154653784943735E-4]:2.317175284139E-3)[&rate=6.154653784943735E-4]:2.111164713898E-1)[&rate=6.154653784943735E-4]:6.483595624579E-2)[&rate=6.154653784943735E-4]:6.759227883196E-2,(80[&rate=6.154653784943735E-4]:1.494602687395E-1,81[&rate=6.154653784943735E-4]:1.494602687395E-1)[&rate=6.154653784943735E-4]:2.101002431492E-1)[&rate=6.154653784943735E-4]:2.98055942251E-1)[&rate=6.154653784943735E-4]:8.383971750018E-1)[&rate=6.154653784943735E-4]:1.395555432496E-1,(((103[&rate=6.154653784943735E-4]:2.022007358502E-1,((12[&rate=6.154653784943735E-4]:9.007928349646E-2,5[&rate=6.154653784943735E-4]:5.172311911301E-2)[&rate=6.154653784943735E-4]:5.056022604588E-2,29[&rate=6.154653784943735E-4]:2.474888246109E-1)[&rate=6.154653784943735E-4]:1.875886235682E-1)[&rate=6.154653784943735E-4]:2.202724141208E0,52[&rate=6.154653784943735E-4]:7.406311424976E-1)[&rate=6.154653784943735E-4]:2.159234285119E-2,(134[&rate=6.154653784943735E-4]:3.716133130548E-1,(137[&rate=6.154653784943735E-4]:4.163498604296E-1,133[&rate=6.154653784943735E-4]:3.752539700185E-1)[&rate=6.154653784943735E-4]:2.649632933743E-2)[&rate=6.154653784943735E-4]:1.13435596165E0)[&rate=6.154653784943735E-4]:1.843944182348E-1)[&rate=6.154653784943735E-4]:3.225647846209E-1)[&rate=6.154653784943735E-4]:2.18884654386E-1)[&rate=6.154653784943735E-4]:1.937433528751E-1,((((146[&rate=6.154653784943735E-4]:6.510949133537E-1,(39[&rate=6.154653784943735E-4]:5.288668847011E-1,147[&rate=6.154653784943735E-4]:5.862439338815E-1)[&rate=6.154653784943735E-4]:2.009449417669E-3)[&rate=6.154653784943735E-4]:1.143073820373E-1,(((40[&rate=6.154653784943735E-4]:4.17415818712E-1,((((7[&rate=6.154653784943735E-4]:2.786792954432E-1,8[&rate=6.154653784943735E-4]:2.786792954432E-1)[&rate=6.154653784943735E-4]:4.101254769979E-1,26[&rate=6.154653784943735E-4]:7.956540875096E-1)[&rate=6.154653784943735E-4]:4.558082184992E-2,(31[&rate=6.154653784943735E-4]:8.43292870631E-1,(22[&rate=6.154653784943735E-4]:3.069275579344E-1,27[&rate=6.154653784943735E-4]:3.233659140988E-1)[&rate=6.154653784943735E-4]:4.815707921485E-1)[&rate=6.154653784943735E-4]:4.177765516692E-2)[&rate=6.154653784943735E-4]:1.725134084071E-1,2[&rate=6.154653784943735E-4]:8.30186673931E-1)[&rate=6.154653784943735E-4]:1.54395494761E0)[&rate=6.154653784943735E-4]:1.237787014894E-1,16[&rate=6.154653784943735E-4]:2.626687446319E0)[&rate=6.154653784943735E-4]:9.518329484433E-2,((((97[&rate=6.154653784943735E-4]:2.149026337942E-1,(101[&rate=6.154653784943735E-4]:7.33843122175E-1,((((((105[&rate=6.154653784943735E-4]:5.413787916122E-1,110[&rate=6.154653784943735E-4]:5.632965998313E-1)[&rate=6.154653784943735E-4]:2.068436866467E-1,((9[&rate=6.154653784943735E-4]:5.722156966536E-1,((4[&rate=6.154653784943735E-4]:2.235127048712E-1,30[&rate=6.154653784943735E-4]:3.961154445972E-1)[&rate=6.154653784943735E-4]:2.599901252635E-1,((117[&rate=6.154653784943735E-4]:3.242760826526E-2,112[&rate=6.154653784943735E-4]:2.968788223767E-2)[&rate=6.154653784943735E-4]:4.925902717813E-1,113[&rate=6.154653784943735E-4]:5.222781540189E-1)[&rate=6.154653784943735E-4]:1.875892269091E-2)[&rate=6.154653784943735E-4]:3.939779802585E-2)[&rate=6.154653784943735E-4]:1.505668747066E-1,(17[&rate=6.154653784943735E-4]:6.761989967522E-1,14[&rate=6.154653784943735E-4]:6.378428323685E-1)[&rate=6.154653784943735E-4]:9.31589170738E-2)[&rate=6.154653784943735E-4]:4.461798909049E-2)[&rate=6.154653784943735E-4]:1.702219532406E-1,((((109[&rate=6.154653784943735E-4]:3.128221312553E-1,((108[&rate=6.154653784943735E-4]:1.83404367313E-1,(104[&rate=6.154653784943735E-4]:1.172538484884E-1,114[&rate=6.154653784943735E-4]:5.697987588566E-2)[&rate=6.154653784943735E-4]:6.889024485187E-2)[&rate=6.154653784943735E-4]:1.167621937657E-3,107[&rate=6.154653784943735E-4]:1.87311715278E-1)[&rate=6.154653784943735E-4]:1.063323337856E-1)[&rate=6.154653784943735E-4]:3.206517939137E-1,(115[&rate=6.154653784943735E-4]:5.005667617818E-1,(13[&rate=6.154653784943735E-4]:2.265675669451E-1,19[&rate=6.154653784943735E-4]:2.649237313288E-1)[&rate=6.154653784943735E-4]:3.561909756585E-1)[&rate=6.154653784943735E-4]:5.345510859269E-2)[&rate=6.154653784943735E-4]:2.212654482103E-1,116[&rate=6.154653784943735E-4]:7.752873185848E-1)[&rate=6.154653784943735E-4]:5.488989412416E-2,((148[&rate=6.154653784943735E-4]:2.051620881381E-1,143[&rate=6.154653784943735E-4]:2.024223621107E-1)[&rate=6.154653784943735E-4]:4.799251584906E-1,(139[&rate=6.154653784943735E-4]:6.333872797633E-1,(111[&rate=6.154653784943735E-4]:1.454235478631E-1,106[&rate=6.154653784943735E-4]:1.289851916987E-1)[&rate=6.154653784943735E-4]:3.126212661469E-1)[&rate=6.154653784943735E-4]:2.653985970021E-1)[&rate=6.154653784943735E-4]:1.83446130464E-1)[&rate=6.154653784943735E-4]:3.347269824256E-2)[&rate=6.154653784943735E-4]:3.392309018465E-1,(102[&rate=6.154653784943735E-4]:8.123083430556E-2,((((28[&rate=6.154653784943735E-4]:7.214789032303E-1,21[&rate=6.154653784943735E-4]:6.968213689839E-1)[&rate=6.154653784943735E-4]:1.212650763176E-1,1[&rate=6.154653784943735E-4]:5.644260968505E-2)[&rate=6.154653784943735E-4]:2.13285797584E-1,24[&rate=6.154653784943735E-4]:1.050550325077E0)[&rate=6.154653784943735E-4]:1.224765520276E-1,((11[&rate=6.154653784943735E-4]:5.645094725855E-1,140[&rate=6.154653784943735E-4]:5.453313903938E-1)[&rate=6.154653784943735E-4]:1.719999206456E-1,(23[&rate=6.154653784943735E-4]:6.324843922657E-1,(25[&rate=6.154653784943735E-4]:5.954286446629E-1,20[&rate=6.154653784943735E-4]:5.762505624711E-1)[&rate=6.154653784943735E-4]:4.801465171247E-2)[&rate=6.154653784943735E-4]:1.889565078146E-1)[&rate=6.154653784943735E-4]:3.40627072915E-1)[&rate=6.154653784943735E-4]:6.984779281702E-2)[&rate=6.154653784943735E-4]:1.298691565747E-1)[&rate=6.154653784943735E-4]:2.735939375374E-2,(142[&rate=6.154653784943735E-4]:4.454594888084E-1,(145[&rate=6.154653784943735E-4]:2.652747589459E-1,(141[&rate=6.154653784943735E-4]:1.477671127832E-1,144[&rate=6.154653784943735E-4]:1.450273867558E-1)[&rate=6.154653784943735E-4]:1.147679201351E-1)[&rate=6.154653784943735E-4]:1.801847298626E-1)[&rate=6.154653784943735E-4]:1.039575238291E0)[&rate=6.154653784943735E-4]:1.952767534441E-1,(((6[&rate=6.154653784943735E-4]:5.189553460528E-1,(18[&rate=6.154653784943735E-4]:3.551218196917E-1,3[&rate=6.154653784943735E-4]:2.400533265411E-1)[&rate=6.154653784943735E-4]:2.268472249912E-1)[&rate=6.154653784943735E-4]:1.632665172318E-2,(10[&rate=6.154653784943735E-4]:2.736389208677E-1,15[&rate=6.154653784943735E-4]:3.119950852511E-1)[&rate=6.154653784943735E-4]:2.780814330727E-1)[&rate=6.154653784943735E-4]:1.858474698101E-1,((((93[&rate=6.154653784943735E-4]:1.798336024104E-1,84[&rate=6.154653784943735E-4]:1.661349722733E-1)[&rate=6.154653784943735E-4]:3.380166898656E-2,(85[&rate=6.154653784943735E-4]:1.462458981406E-1,(86[&rate=6.154653784943735E-4]:7.707249776474E-2,83[&rate=6.154653784943735E-4]:7.707249776474E-2)[&rate=6.154653784943735E-4]:6.917340037589E-2)[&rate=6.154653784943735E-4]:5.369074311927E-2)[&rate=6.154653784943735E-4]:8.56678732249E-2,(92[&rate=6.154653784943735E-4]:1.619967362314E-1,(90[&rate=6.154653784943735E-4]:1.250606244279E-1,91[&rate=6.154653784943735E-4]:1.250606244279E-1)[&rate=6.154653784943735E-4]:3.693611180352E-2)[&rate=6.154653784943735E-4]:1.373064083904E-1)[&rate=6.154653784943735E-4]:2.453762966945E-1,(87[&rate=6.154653784943735E-4]:3.816096517342E-1,(89[&rate=6.154653784943735E-4]:1.84398515721E-1,88[&rate=6.154653784943735E-4]:1.70699885584E-1)[&rate=6.154653784943735E-4]:2.109097661502E-1)[&rate=6.154653784943735E-4]:1.493711594451E-1)[&rate=6.154653784943735E-4]:6.778198892834E-1)[&rate=6.154653784943735E-4]:7.619217389852E-1)[&rate=6.154653784943735E-4]:3.055864361518E-1)[&rate=6.154653784943735E-4]:5.252619219792E-1)[&rate=6.154653784943735E-4]:6.338442672361E-2,98[&rate=6.154653784943735E-4]:4.777406124303E-1)[&rate=6.154653784943735E-4]:1.308701394384E-1,(96[&rate=6.154653784943735E-4]:4.901255632337E-1,99[&rate=6.154653784943735E-4]:5.256446889166E-1)[&rate=6.154653784943735E-4]:1.048239864493E-1)[&rate=6.154653784943735E-4]:6.990354075395E-2,(95[&rate=6.154653784943735E-4]:4.733618455816E-1,(94[&rate=6.154653784943735E-4]:3.099229392327E-1,100[&rate=6.154653784943735E-4]:3.099229392327E-1)[&rate=6.154653784943735E-4]:7.873945279678E-2)[&rate=6.154653784943735E-4]:2.160814087898E-1)[&rate=6.154653784943735E-4]:8.627882296935E-2)[&rate=6.154653784943735E-4]:8.805901110452E-3)[&rate=6.154653784943735E-4]:6.180389945529E-2,38[&rate=6.154653784943735E-4]:6.386816046824E-1)[&rate=6.154653784943735E-4]:4.898581353947E-1,((35[&rate=6.154653784943735E-4]:6.371896976495E-2,121[&rate=6.154653784943735E-4]:2.189746367025E0)[&rate=6.154653784943735E-4]:4.464014085175E-2,((36[&rate=6.154653784943735E-4]:1.780743674415E-2,127[&rate=6.154653784943735E-4]:2.53835538195E0)[&rate=6.154653784943735E-4]:4.365977118124E-2,((((131[&rate=6.154653784943735E-4]:2.010695341912E-1,((130[&rate=6.154653784943735E-4]:1.450337247156E-1,129[&rate=6.154653784943735E-4]:1.450337247156E-1)[&rate=6.154653784943735E-4]:2.748336811482E-2,132[&rate=6.154653784943735E-4]:1.752568188578E-1)[&rate=6.154653784943735E-4]:2.581271533337E-2)[&rate=6.154653784943735E-4]:2.703714522738E-1,(118[&rate=6.154653784943735E-4]:5.701733894149E-1,69[&rate=6.154653784943735E-4]:5.811322935245E-1)[&rate=6.154653784943735E-4]:3.551417239262E-2)[&rate=6.154653784943735E-4]:8.675785631401E-1,((((62[&rate=6.154653784943735E-4]:3.757909973401E-1,(64[&rate=6.154653784943735E-4]:2.467352322575E-1,60[&rate=6.154653784943735E-4]:9.605030075081E-2)[&rate=6.154653784943735E-4]:8.795987467154E-2)[&rate=6.154653784943735E-4]:3.672490922306E-2,65[&rate=6.154653784943735E-4]:2.207350846454E-1)[&rate=6.154653784943735E-4]:2.995855623728E-1,(61[&rate=6.154653784943735E-4]:1.196207893512E-1,63[&rate=6.154653784943735E-4]:7.852489894014E-2)[&rate=6.154653784943735E-4]:5.924806795848E-1)[&rate=6.154653784943735E-4]:6.087655521412E-1,128[&rate=6.154653784943735E-4]:1.18114099368E0)[&rate=6.154653784943735E-4]:1.523991038704E-1)[&rate=6.154653784943735E-4]:1.497158878991E-1,(((((49[&rate=6.154653784943735E-4]:3.846950579836E-1,50[&rate=6.154653784943735E-4]:3.846950579836E-1)[&rate=6.154653784943735E-4]:1.229227736881E-1,51[&rate=6.154653784943735E-4]:5.130823125459E-1)[&rate=6.154653784943735E-4]:4.349887721478E-3,((46[&rate=6.154653784943735E-4]:3.859757078505E-1,43[&rate=6.154653784943735E-4]:3.859757078505E-1)[&rate=6.154653784943735E-4]:3.110798287437E-2,(41[&rate=6.154653784943735E-4]:3.449858278867E-1,(48[&rate=6.154653784943735E-4]:2.811318668487E-1,42[&rate=6.154653784943735E-4]:2.428805007285E-1)[&rate=6.154653784943735E-4]:1.075698080325E-1)[&rate=6.154653784943735E-4]:1.745305409514E-2)[&rate=6.154653784943735E-4]:1.27670913914E-1)[&rate=6.154653784943735E-4]:7.055030082566E-2,(44[&rate=6.154653784943735E-4]:1.280494672721E-2,47[&rate=6.154653784943735E-4]:1.826942760146E-2)[&rate=6.154653784943735E-4]:5.970354778631E-1)[&rate=6.154653784943735E-4]:3.085842160894E-2,45[&rate=6.154653784943735E-4]:6.379666057621E-1)[&rate=6.154653784943735E-4]:7.189316739599E-2)[&rate=6.154653784943735E-4]:6.040300329787E-2)[&rate=6.154653784943735E-4]:9.346724515707E-2)[&rate=6.154653784943735E-4]:4.178151829449E-1)[&rate=6.154653784943735E-4]:2.226698624925E-1)[&rate=6.154653784943735E-4]:5.432145860444E-2)[&rate=6.154653784943735E-4]:7.345381172741E-2)[&rate=6.154653784943735E-4]:2.321767449883E-2);
tree STATE_80100000 [&joint=-20968.35550367882,lnP=-20968.35550367882] = [&R] (34[&rate=5.55787419491496E-4]:7.051779265066E-2,((32[&rate=5.55787419491496E-4]:1.433369211815E-2,33[&rate=5.55787419491496E-4]:1.981314417286E-2)[&rate=5.55787419491496E-4]:1.616243789008E-2,(((126[&rate=5.55787419491496E-4]:1.694666145568E0,(66[&rate=5.55787419491496E-4]:2.663851125895E-1,(((135[&rate=5.55787419491496E-4]:3.894351317139E-1,(138[&rate=5.55787419491496E-4]:1.686710546096E-1,136[&rate=5.55787419491496E-4]:3.716420529442E-2)[&rate=5.55787419491496E-4]:4.207640771043E-1)[&rate=5.55787419491496E-4]:1.024136448221E0,119[&rate=5.55787419491496E-4]:1.761516785415E0)[&rate=5.55787419491496E-4]:6.352092735986E-2,120[&rate=5.55787419491496E-4]:1.729147301816E0)[&rate=5.55787419491496E-4]:4.742241121437E-1)[&rate=5.55787419491496E-4]:1.811068432939E-1)[&rate=5.55787419491496E-4]:2.708463481473E-2,((122[&rate=5.55787419491496E-4]:2.980963754551E-1,(123[&rate=5.55787419491496E-4]:4.822190084582E-2,124[&rate=5.55787419491496E-4]:4.548966040869E-2)[&rate=5.55787419491496E-4]:2.498744746093E-1)[&rate=5.55787419491496E-4]:4.929535945689E-1,67[&rate=5.55787419491496E-4]:2.897774196834E-1)[&rate=5.55787419491496E-4]:1.847991710148E-1)[&rate=5.55787419491496E-4]:3.654461036051E-1,((((((147[&rate=5.55787419491496E-4]:5.750019849091E-1,(146[&rate=5.55787419491496E-4]:6.194231228667E-1,(39[&rate=5.55787419491496E-4]:4.076392867002E-1,((101[&rate=5.55787419491496E-4]:1.124185504884E0,((((142[&rate=5.55787419491496E-4]:7.192689836389E-1,(145[&rate=5.55787419491496E-4]:4.404600566965E-1,(141[&rate=5.55787419491496E-4]:1.316451894285E-1,144[&rate=5.55787419491496E-4]:1.289054634012E-1)[&rate=5.55787419491496E-4]:3.060751412404E-1)[&rate=5.55787419491496E-4]:2.788089269424E-1)[&rate=5.55787419491496E-4]:7.740503569537E-1,((((17[&rate=5.55787419491496E-4]:2.588166947815E-1,14[&rate=5.55787419491496E-4]:2.204605303978E-1)[&rate=5.55787419491496E-4]:4.64151378465E-1,(110[&rate=5.55787419491496E-4]:6.629869717792E-1,(105[&rate=5.55787419491496E-4]:6.323490068781E-1,117[&rate=5.55787419491496E-4]:6.624859931795E-1)[&rate=5.55787419491496E-4]:8.720156682039E-3)[&rate=5.55787419491496E-4]:1.614548502887E-2)[&rate=5.55787419491496E-4]:9.377274628302E-2,(9[&rate=5.55787419491496E-4]:7.59672035132E-1,((112[&rate=5.55787419491496E-4]:7.167430694454E-1,113[&rate=5.55787419491496E-4]:7.167430694454E-1)[&rate=5.55787419491496E-4]:1.219352041369E-2,(30[&rate=5.55787419491496E-4]:3.554822019473E-1,4[&rate=5.55787419491496E-4]:1.828794622213E-1)[&rate=5.55787419491496E-4]:4.885228810626E-1)[&rate=5.55787419491496E-4]:3.895462335501E-2)[&rate=5.55787419491496E-4]:1.049344193174E-2)[&rate=5.55787419491496E-4]:2.494134765021E-1,(((116[&rate=5.55787419491496E-4]:5.5883622311E-1,((111[&rate=5.55787419491496E-4]:2.431124252701E-1,139[&rate=5.55787419491496E-4]:4.184548910235E-1)[&rate=5.55787419491496E-4]:2.743004784025E-2,106[&rate=5.55787419491496E-4]:2.54104116946E-1)[&rate=5.55787419491496E-4]:3.650060787668E-1)[&rate=5.55787419491496E-4]:6.044414912438E-2,(148[&rate=5.55787419491496E-4]:2.179413199668E-1,143[&rate=5.55787419491496E-4]:2.152015939394E-1)[&rate=5.55787419491496E-4]:4.396952166513E-1)[&rate=5.55787419491496E-4]:2.056687495021E-1,((115[&rate=5.55787419491496E-4]:5.834596725776E-1,(((107[&rate=5.55787419491496E-4]:1.107484073051E-1,108[&rate=5.55787419491496E-4]:1.080086812777E-1)[&rate=5.55787419491496E-4]:3.995779804169E-1,(104[&rate=5.55787419491496E-4]:9.594110704829E-2,114[&rate=5.55787419491496E-4]:3.566713444552E-2)[&rate=5.55787419491496E-4]:4.143852806737E-1)[&rate=5.55787419491496E-4]:1.16549718961E-1,109[&rate=5.55787419491496E-4]:6.460541888747E-1)[&rate=5.55787419491496E-4]:1.685753849737E-2)[&rate=5.55787419491496E-4]:4.829857148305E-2,(13[&rate=5.55787419491496E-4]:6.055671274546E-1,19[&rate=5.55787419491496E-4]:6.439232918383E-1)[&rate=5.55787419491496E-4]:1.083828974279E-1)[&rate=5.55787419491496E-4]:1.931908776759E-1)[&rate=5.55787419491496E-4]:1.206572290896E-1)[&rate=5.55787419491496E-4]:2.929184692184E-1)[&rate=5.55787419491496E-4]:5.110772591914E-2,((24[&rate=5.55787419491496E-4]:1.125248353651E0,((28[&rate=5.55787419491496E-4]:7.640856363232E-1,21[&rate=5.55787419491496E-4]:7.394281020768E-1)[&rate=5.55787419491496E-4]:1.941387906286E-1,1[&rate=5.55787419491496E-4]:1.719230570889E-1)[&rate=5.55787419491496E-4]:1.725033787541E-1)[&rate=5.55787419491496E-4]:1.588352141158E-1,(102[&rate=5.55787419491496E-4]:5.00089951908E-2,((11[&rate=5.55787419491496E-4]:6.317506029024E-1,140[&rate=5.55787419491496E-4]:6.125725207106E-1)[&rate=5.55787419491496E-4]:4.445615883483E-2,(23[&rate=5.55787419491496E-4]:7.10338937576E-1,(20[&rate=5.55787419491496E-4]:6.062630057536E-1,25[&rate=5.55787419491496E-4]:6.254410879453E-1)[&rate=5.55787419491496E-4]:9.585675374033E-2)[&rate=5.55787419491496E-4]:5.079933101042E-2)[&rate=5.55787419491496E-4]:4.395556581111E-1)[&rate=5.55787419491496E-4]:7.243073695989E-2)[&rate=5.55787419491496E-4]:1.754119918953E-1)[&rate=5.55787419491496E-4]:3.95596009182E-1,(((10[&rate=5.55787419491496E-4]:3.950866228087E-1,15[&rate=5.55787419491496E-4]:4.334427871921E-1)[&rate=5.55787419491496E-4]:2.380308062446E-1,6[&rate=5.55787419491496E-4]:6.166790728889E-1)[&rate=5.55787419491496E-4]:7.068437365719E-2,((3[&rate=5.55787419491496E-4]:4.351610340572E-1,18[&rate=5.55787419491496E-4]:5.502295272078E-1)[&rate=5.55787419491496E-4]:1.834630991371E-1,((89[&rate=5.55787419491496E-4]:1.043105513026E-1,88[&rate=5.55787419491496E-4]:9.061192116563E-2)[&rate=5.55787419491496E-4]:3.651631071943E-1,((92[&rate=5.55787419491496E-4]:1.162210681901E-1,(90[&rate=5.55787419491496E-4]:1.948646642845E-2,91[&rate=5.55787419491496E-4]:1.948646642845E-2)[&rate=5.55787419491496E-4]:9.673460176164E-2)[&rate=5.55787419491496E-4]:1.763570012967E-1,(87[&rate=5.55787419491496E-4]:2.363888443857E-1,((93[&rate=5.55787419491496E-4]:5.584227471652E-2,84[&rate=5.55787419491496E-4]:4.21436445795E-2)[&rate=5.55787419491496E-4]:1.097377795252E-1,((86[&rate=5.55787419491496E-4]:6.843438530937E-2,83[&rate=5.55787419491496E-4]:6.843438530937E-2)[&rate=5.55787419491496E-4]:3.200641117811E-2,85[&rate=5.55787419491496E-4]:1.004407964875E-1)[&rate=5.55787419491496E-4]:5.144062761726E-2)[&rate=5.55787419491496E-4]:8.450742028099E-2)[&rate=5.55787419491496E-4]:4.249059496404E-2)[&rate=5.55787419491496E-4]:1.768955890102E-1)[&rate=5.55787419491496E-4]:7.025751322315E-1)[&rate=5.55787419491496E-4]:1.668451883131E-2)[&rate=5.55787419491496E-4]:1.055399355175E0)[&rate=5.55787419491496E-4]:4.362172237112E-1)[&rate=5.55787419491496E-4]:2.461840215744E-1,((31[&rate=5.55787419491496E-4]:7.922876572455E-1,((22[&rate=5.55787419491496E-4]:2.259458189344E-1,27[&rate=5.55787419491496E-4]:2.423841750987E-1)[&rate=5.55787419491496E-4]:4.869106864011E-1,2[&rate=5.55787419491496E-4]:5.402537656094E-1)[&rate=5.55787419491496E-4]:2.463663136206E-2)[&rate=5.55787419491496E-4]:2.165022184435E-1,((7[&rate=5.55787419491496E-4]:1.771587448112E-1,8[&rate=5.55787419491496E-4]:1.771587448112E-1)[&rate=5.55787419491496E-4]:5.652981580812E-1,26[&rate=5.55787419491496E-4]:8.493062179609E-1)[&rate=5.55787419491496E-4]:1.156480412898E-1)[&rate=5.55787419491496E-4]:1.572538554879E0)[&rate=5.55787419491496E-4]:1.043391923526E-2)[&rate=5.55787419491496E-4]:9.156525693161E-2)[&rate=5.55787419491496E-4]:1.842039209693E-2)[&rate=5.55787419491496E-4]:1.877917514197E-2,40[&rate=5.55787419491496E-4]:5.364041108707E-1)[&rate=5.55787419491496E-4]:6.63512131143E-2,(16[&rate=5.55787419491496E-4]:2.671981543372E0,((95[&rate=5.55787419491496E-4]:5.757503010606E-1,(94[&rate=5.55787419491496E-4]:3.355699986774E-1,100[&rate=5.55787419491496E-4]:3.355699986774E-1)[&rate=5.55787419491496E-4]:1.554808488312E-1)[&rate=5.55787419491496E-4]:5.738014119217E-2,((97[&rate=5.55787419491496E-4]:3.14764305634E-1,(96[&rate=5.55787419491496E-4]:4.697938288801E-1,99[&rate=5.55787419491496E-4]:5.05312954563E-1)[&rate=5.55787419491496E-4]:3.07628264807E-2)[&rate=5.55787419491496E-4]:1.02609308638E-1,98[&rate=5.55787419491496E-4]:6.168271661844E-1)[&rate=5.55787419491496E-4]:5.374314319606E-3)[&rate=5.55787419491496E-4]:9.270243729721E-2)[&rate=5.55787419491496E-4]:1.626670673002E-2)[&rate=5.55787419491496E-4]:2.479474187346E-1,38[&rate=5.55787419491496E-4]:7.823967317905E-1)[&rate=5.55787419491496E-4]:2.860768469766E-1,(((69[&rate=5.55787419491496E-4]:1.17833890664E0,((129[&rate=5.55787419491496E-4]:1.696715847304E-1,((131[&rate=5.55787419491496E-4]:8.731731316444E-2,130[&rate=5.55787419491496E-4]:8.457758713708E-2)[&rate=5.55787419491496E-4]:3.577552422953E-2,132[&rate=5.55787419491496E-4]:1.23092837394E-1)[&rate=5.55787419491496E-4]:4.931847336379E-2)[&rate=5.55787419491496E-4]:5.964831589138E-1,118[&rate=5.55787419491496E-4]:9.031410450141E-1)[&rate=5.55787419491496E-4]:2.642389575164E-1)[&rate=5.55787419491496E-4]:6.186708717839E-1,(((((49[&rate=5.55787419491496E-4]:4.320343485865E-1,50[&rate=5.55787419491496E-4]:4.320343485865E-1)[&rate=5.55787419491496E-4]:4.183426422287E-2,((47[&rate=5.55787419491496E-4]:2.6215953936E-1,51[&rate=5.55787419491496E-4]:2.348371349885E-1)[&rate=5.55787419491496E-4]:4.426084287465E-3,44[&rate=5.55787419491496E-4]:2.611211427732E-1)[&rate=5.55787419491496E-4]:2.400698744076E-1)[&rate=5.55787419491496E-4]:1.169500914179E-2,((41[&rate=5.55787419491496E-4]:3.892852044383E-1,(48[&rate=5.55787419491496E-4]:3.612004334349E-1,42[&rate=5.55787419491496E-4]:3.229490673146E-1)[&rate=5.55787419491496E-4]:7.180061799788E-2)[&rate=5.55787419491496E-4]:5.186226467967E-2,(46[&rate=5.55787419491496E-4]:4.909298850037E-1,43[&rate=5.55787419491496E-4]:4.909298850037E-1)[&rate=5.55787419491496E-4]:4.862392857199E-3)[&rate=5.55787419491496E-4]:2.255822933597E-2)[&rate=5.55787419491496E-4]:8.076233904626E-2,45[&rate=5.55787419491496E-4]:5.909161249318E-1)[&rate=5.55787419491496E-4]:1.540703050136E-1,(128[&rate=5.55787419491496E-4]:1.352548073883E0,(((65[&rate=5.55787419491496E-4]:2.028691754749E-1,(64[&rate=5.55787419491496E-4]:1.522614015457E-1,60[&rate=5.55787419491496E-4]:1.57647003902E-3)[&rate=5.55787419491496E-4]:2.012927054359E-1)[&rate=5.55787419491496E-4]:5.4048616068E-2,62[&rate=5.55787419491496E-4]:4.486986134607E-1)[&rate=5.55787419491496E-4]:5.401177366355E-1,(61[&rate=5.55787419491496E-4]:1.150706381761E-1,63[&rate=5.55787419491496E-4]:7.397474776505E-2)[&rate=5.55787419491496E-4]:8.737457119201E-1)[&rate=5.55787419491496E-4]:5.034577511846E-1)[&rate=5.55787419491496E-4]:1.658345683533E-1)[&rate=5.55787419491496E-4]:1.279422046804E-1)[&rate=5.55787419491496E-4]:5.674114474432E-2,(((121[&rate=5.55787419491496E-4]:1.91428873402E0,127[&rate=5.55787419491496E-4]:2.355384624431E0)[&rate=5.55787419491496E-4]:2.074016490577E-1,36[&rate=5.55787419491496E-4]:4.223832828324E-2)[&rate=5.55787419491496E-4]:5.551216780894E-2,35[&rate=5.55787419491496E-4]:5.117515362643E-2)[&rate=5.55787419491496E-4]:1.231237147473E-1)[&rate=5.55787419491496E-4]:2.918092638778E-1)[&rate=5.55787419491496E-4]:3.160761745337E-1,((125[&rate=5.55787419491496E-4]:7.65268761762E-1,((((133[&rate=5.55787419491496E-4]:8.098325860865E-1,(137[&rate=5.55787419491496E-4]:7.950853296432E-1,134[&rate=5.55787419491496E-4]:7.23852452931E-1)[&rate=5.55787419491496E-4]:5.584314685439E-2)[&rate=5.55787419491496E-4]:5.264873014071E-1,53[&rate=5.55787419491496E-4]:5.542403905254E-1)[&rate=5.55787419491496E-4]:1.610173436689E-1,(103[&rate=5.55787419491496E-4]:5.162237609496E-1,((12[&rate=5.55787419491496E-4]:1.559783536937E-1,5[&rate=5.55787419491496E-4]:1.176221893103E-1)[&rate=5.55787419491496E-4]:9.991046440151E-2,29[&rate=5.55787419491496E-4]:3.627381331638E-1)[&rate=5.55787419491496E-4]:3.863623401146E-1)[&rate=5.55787419491496E-4]:1.871524429117E0)[&rate=5.55787419491496E-4]:7.861787420247E-2,(52[&rate=5.55787419491496E-4]:6.432806780665E-1,(((71[&rate=5.55787419491496E-4]:4.144872483381E-1,(80[&rate=5.55787419491496E-4]:1.254832334285E-1,81[&rate=5.55787419491496E-4]:1.254832334285E-1)[&rate=5.55787419491496E-4]:3.081820971013E-1)[&rate=5.55787419491496E-4]:1.247437617578E-1,((73[&rate=5.55787419491496E-4]:5.594759319536E-1,((82[&rate=5.55787419491496E-4]:2.47405881275E-1,79[&rate=5.55787419491496E-4]:2.39186703193E-1)[&rate=5.55787419491496E-4]:9.285103479863E-3,(78[&rate=5.55787419491496E-4]:6.077436016386E-2,72[&rate=5.55787419491496E-4]:3.885655194455E-2)[&rate=5.55787419491496E-4]:1.87697446509E-1)[&rate=5.55787419491496E-4]:2.6990823487E-1)[&rate=5.55787419491496E-4]:2.224508641537E-2,77[&rate=5.55787419491496E-4]:5.762415663143E-1)[&rate=5.55787419491496E-4]:2.600314241174E-2)[&rate=5.55787419491496E-4]:2.211961758158E-1,(75[&rate=5.55787419491496E-4]:4.283016882482E-1,(76[&rate=5.55787419491496E-4]:4.235967214022E-1,(70[&rate=5.55787419491496E-4]:2.401329976537E-1,74[&rate=5.55787419491496E-4]:2.784891620372E-1)[&rate=5.55787419491496E-4]:1.45107559365E-1)[&rate=5.55787419491496E-4]:4.704966846024E-3)[&rate=5.55787419491496E-4]:4.006186483483E-1)[&rate=5.55787419491496E-4]:5.526266787707E-1)[&rate=5.55787419491496E-4]:1.587916516417E-1)[&rate=5.55787419491496E-4]:1.817756670264E-1)[&rate=5.55787419491496E-4]:1.524753086933E-1,(((((56[&rate=5.55787419491496E-4]:2.820824385206E-1,55[&rate=5.55787419491496E-4]:2.820824385206E-1)[&rate=5.55787419491496E-4]:3.322127551691E-2,58[&rate=5.55787419491496E-4]:3.426261184092E-1)[&rate=5.55787419491496E-4]:3.569812710405E-2,(57[&rate=5.55787419491496E-4]:1.57300808081E-1,(54[&rate=5.55787419491496E-4]:2.456184106561E-3,37[&rate=5.55787419491496E-4]:7.8958916347E-2)[&rate=5.55787419491496E-4]:1.138610174171E-1)[&rate=5.55787419491496E-4]:2.046299948093E-1)[&rate=5.55787419491496E-4]:1.497524244202E-2,59[&rate=5.55787419491496E-4]:3.741738048952E-1)[&rate=5.55787419491496E-4]:2.005175857931E-1,68[&rate=5.55787419491496E-4]:5.255110628193E-1)[&rate=5.55787419491496E-4]:2.255663409693E-1)[&rate=5.55787419491496E-4]:5.78827540769E-1)[&rate=5.55787419491496E-4]:5.7838387518E-2)[&rate=5.55787419491496E-4]:7.54049425541E-2)[&rate=5.55787419491496E-4]:1.810385442334E-2);
tree STATE_80190000 [&joint=-20968.279469086556,lnP=-20968.279469086556] = [&R] ((((((((124[&rate=5.10707668113751E-4]:1.070683086993E-1,123[&rate=5.10707668113751E-4]:1.098005491365E-1)[&rate=5.10707668113751E-4]:2.790013655695E-1,122[&rate=5.10707668113751E-4]:3.88801914706E-1)[&rate=5.10707668113751E-4]:3.402443648488E-1,67[&rate=5.10707668113751E-4]:2.277737292141E-1)[&rate=5.10707668113751E-4]:2.182192048011E-1,(((119[&rate=5.10707668113751E-4]:1.942843602453E0,(120[&rate=5.10707668113751E-4]:9.856826285182E-1,(135[&rate=5.10707668113751E-4]:7.114372319832E-1,(138[&rate=5.10707668113751E-4]:4.866707858862E-1,136[&rate=5.10707668113751E-4]:3.55163936571E-1)[&rate=5.10707668113751E-4]:4.247664460971E-1)[&rate=5.10707668113751E-4]:2.219060201444E-2)[&rate=5.10707668113751E-4]:8.612705629763E-1)[&rate=5.10707668113751E-4]:4.826097505076E-1,126[&rate=5.10707668113751E-4]:1.639750830317E0)[&rate=5.10707668113751E-4]:3.274723734723E-2,66[&rate=5.10707668113751E-4]:4.253238779794E-1)[&rate=5.10707668113751E-4]:2.06690560358E-2)[&rate=5.10707668113751E-4]:4.34699596669E-1,(((125[&rate=5.10707668113751E-4]:1.20566733888E0,(((133[&rate=5.10707668113751E-4]:5.99129016649E-1,(137[&rate=5.10707668113751E-4]:3.666319330326E-1,134[&rate=5.10707668113751E-4]:2.953990563204E-1)[&rate=5.10707668113751E-4]:2.735929740274E-1)[&rate=5.10707668113751E-4]:1.187501341906E0,((103[&rate=5.10707668113751E-4]:8.979406676102E-1,((12[&rate=5.10707668113751E-4]:4.09005034535E-1,5[&rate=5.10707668113751E-4]:3.706488701516E-1)[&rate=5.10707668113751E-4]:1.61327423432E-1,29[&rate=5.10707668113751E-4]:6.771817730355E-1)[&rate=5.10707668113751E-4]:4.536356069034E-1)[&rate=5.10707668113751E-4]:1.545433391579E0,52[&rate=5.10707668113751E-4]:7.790803246283E-1)[&rate=5.10707668113751E-4]:2.336672582699E-1)[&rate=5.10707668113751E-4]:2.765677445142E-2,(((73[&rate=5.10707668113751E-4]:7.845220080811E-1,(((78[&rate=5.10707668113751E-4]:1.628104180259E-1,72[&rate=5.10707668113751E-4]:1.408926098066E-1)[&rate=5.10707668113751E-4]:4.461926752503E-1,(79[&rate=5.10707668113751E-4]:5.693528924635E-1,(82[&rate=5.10707668113751E-4]:1.80456575218E-1,71[&rate=5.10707668113751E-4]:1.448401368619E-1)[&rate=5.10707668113751E-4]:3.971154953275E-1)[&rate=5.10707668113751E-4]:3.965020081279E-2)[&rate=5.10707668113751E-4]:1.035435399401E-1,(77[&rate=5.10707668113751E-4]:6.572956117841E-1,(80[&rate=5.10707668113751E-4]:1.252122716756E-1,81[&rate=5.10707668113751E-4]:1.252122716756E-1)[&rate=5.10707668113751E-4]:4.882477236701E-1)[&rate=5.10707668113751E-4]:9.086745978833E-2)[&rate=5.10707668113751E-4]:3.087948445393E-2)[&rate=5.10707668113751E-4]:2.509597202202E-1,(74[&rate=5.10707668113751E-4]:7.444958484939E-1,(76[&rate=5.10707668113751E-4]:7.367919525847E-1,(70[&rate=5.10707668113751E-4]:6.971685529024E-1,75[&rate=5.10707668113751E-4]:7.355247172859E-1)[&rate=5.10707668113751E-4]:1.26723529878E-3)[&rate=5.10707668113751E-4]:7.703895909245E-3)[&rate=5.10707668113751E-4]:2.909858798073E-1)[&rate=5.10707668113751E-4]:4.866766308254E-1,53[&rate=5.10707668113751E-4]:7.756953005145E-1)[&rate=5.10707668113751E-4]:2.565123355237E-1)[&rate=5.10707668113751E-4]:3.838422165028E-1)[&rate=5.10707668113751E-4]:2.974102356656E-1,((57[&rate=5.10707668113751E-4]:5.131744027532E-1,((((59[&rate=5.10707668113751E-4]:2.368496962007E-1,37[&rate=5.10707668113751E-4]:2.751010623209E-1)[&rate=5.10707668113751E-4]:2.19133899317E-1,(56[&rate=5.10707668113751E-4]:2.784964235231E-1,55[&rate=5.10707668113751E-4]:2.784964235231E-1)[&rate=5.10707668113751E-4]:1.69290450683E-1)[&rate=5.10707668113751E-4]:1.685779088161E-3,54[&rate=5.10707668113751E-4]:4.194180084856E-1)[&rate=5.10707668113751E-4]:1.095458211762E-2,58[&rate=5.10707668113751E-4]:4.877496397836E-1)[&rate=5.10707668113751E-4]:4.181820559258E-2)[&rate=5.10707668113751E-4]:2.951452065705E-1,68[&rate=5.10707668113751E-4]:7.564070410176E-1)[&rate=5.10707668113751E-4]:5.80003866861E-1)[&rate=5.10707668113751E-4]:7.935281253912E-2,34[&rate=5.10707668113751E-4]:5.02938401538E-3)[&rate=5.10707668113751E-4]:1.26494480388E-2)[&rate=5.10707668113751E-4]:7.778753941878E-3,33[&rate=5.10707668113751E-4]:9.019229831687E-3)[&rate=5.10707668113751E-4]:6.016669478793E-3,32[&rate=5.10707668113751E-4]:9.556447255766E-3)[&rate=5.10707668113751E-4]:1.67718266039E-3,(((((95[&rate=5.10707668113751E-4]:4.986316108783E-1,(94[&rate=5.10707668113751E-4]:1.952012971054E-1,100[&rate=5.10707668113751E-4]:1.952012971054E-1)[&rate=5.10707668113751E-4]:2.187308602208E-1)[&rate=5.10707668113751E-4]:2.392009419318E-1,(((101[&rate=5.10707668113751E-4]:7.160725677694E-1,(((102[&rate=5.10707668113751E-4]:1.637892748576E-2,(((140[&rate=5.10707668113751E-4]:3.939436142426E-1,11[&rate=5.10707668113751E-4]:4.131216964343E-1)[&rate=5.10707668113751E-4]:1.421983171131E-1,((20[&rate=5.10707668113751E-4]:3.559798007554E-1,25[&rate=5.10707668113751E-4]:3.751578829471E-1)[&rate=5.10707668113751E-4]:8.459934281197E-2,23[&rate=5.10707668113751E-4]:4.487983216494E-1)[&rate=5.10707668113751E-4]:1.914531987472E-1)[&rate=5.10707668113751E-4]:4.142490431379E-1,((1[&rate=5.10707668113751E-4]:4.825602170698E-2,(28[&rate=5.10707668113751E-4]:7.434520508314E-1,21[&rate=5.10707668113751E-4]:7.18794516585E-1)[&rate=5.10707668113751E-4]:9.110534073851E-2)[&rate=5.10707668113751E-4]:1.042311025557E-1,24[&rate=5.10707668113751E-4]:9.333090420709E-1)[&rate=5.10707668113751E-4]:1.321504255732E-1)[&rate=5.10707668113751E-4]:1.125632954579E-1)[&rate=5.10707668113751E-4]:9.116803118104E-2,((142[&rate=5.10707668113751E-4]:5.821895151719E-1,((145[&rate=5.10707668113751E-4]:2.929794564075E-1,141[&rate=5.10707668113751E-4]:2.902397303799E-1)[&rate=5.10707668113751E-4]:1.949344659967E-1,144[&rate=5.10707668113751E-4]:4.824344703492E-1)[&rate=5.10707668113751E-4]:9.427559276775E-2)[&rate=5.10707668113751E-4]:7.658078422424E-1,((((110[&rate=5.10707668113751E-4]:3.9341649569E-1,117[&rate=5.10707668113751E-4]:4.016356737723E-1)[&rate=5.10707668113751E-4]:1.59529682857E-1,105[&rate=5.10707668113751E-4]:5.31028370328E-1)[&rate=5.10707668113751E-4]:1.927019023428E-1,((((17[&rate=5.10707668113751E-4]:3.245846727987E-1,14[&rate=5.10707668113751E-4]:2.86228508415E-1)[&rate=5.10707668113751E-4]:2.588588630995E-1,9[&rate=5.10707668113751E-4]:5.368681934324E-1)[&rate=5.10707668113751E-4]:2.099569183172E-2,(30[&rate=5.10707668113751E-4]:2.72830128621E-1,4[&rate=5.10707668113751E-4]:1.002273888949E-1)[&rate=5.10707668113751E-4]:4.083214278761E-1)[&rate=5.10707668113751E-4]:5.747585878048E-2,(112[&rate=5.10707668113751E-4]:5.715979113079E-1,113[&rate=5.10707668113751E-4]:5.715979113079E-1)[&rate=5.10707668113751E-4]:5.19610108188E-2)[&rate=5.10707668113751E-4]:1.275686108179E-1)[&rate=5.10707668113751E-4]:1.135953876414E-1,(((13[&rate=5.10707668113751E-4]:2.296669160618E-1,19[&rate=5.10707668113751E-4]:2.680230804455E-1)[&rate=5.10707668113751E-4]:4.707400421072E-1,(115[&rate=5.10707668113751E-4]:5.666070470838E-1,(108[&rate=5.10707668113751E-4]:5.184494402792E-1,((109[&rate=5.10707668113751E-4]:3.795796527183E-1,114[&rate=5.10707668113751E-4]:3.001275979238E-1)[&rate=5.10707668113751E-4]:9.278780603911E-3,107[&rate=5.10707668113751E-4]:3.696803511305E-1)[&rate=5.10707668113751E-4]:1.515088151761E-1)[&rate=5.10707668113751E-4]:1.0569185338E-1)[&rate=5.10707668113751E-4]:5.160813026328E-2)[&rate=5.10707668113751E-4]:9.755770264224E-2,((((104[&rate=5.10707668113751E-4]:3.09145716086E-1,106[&rate=5.10707668113751E-4]:3.09145716086E-1)[&rate=5.10707668113751E-4]:1.126546520977E-1,(139[&rate=5.10707668113751E-4]:4.69865533919E-1,111[&rate=5.10707668113751E-4]:2.945230681656E-1)[&rate=5.10707668113751E-4]:1.437156561825E-1)[&rate=5.10707668113751E-4]:2.468870720197E-1,(148[&rate=5.10707668113751E-4]:2.67112352075E-1,143[&rate=5.10707668113751E-4]:2.643726260477E-1)[&rate=5.10707668113751E-4]:3.796572799093E-1)[&rate=5.10707668113751E-4]:3.929084676592E-2,116[&rate=5.10707668113751E-4]:6.477043143665E-1)[&rate=5.10707668113751E-4]:6.806856562282E-2)[&rate=5.10707668113751E-4]:6.675825977475E-2)[&rate=5.10707668113751E-4]:3.106716971021E-1)[&rate=5.10707668113751E-4]:6.12494371826E-3)[&rate=5.10707668113751E-4]:7.063441082348E-2,(((((92[&rate=5.10707668113751E-4]:1.423394836678E-1,(90[&rate=5.10707668113751E-4]:8.412510787253E-2,91[&rate=5.10707668113751E-4]:8.412510787253E-2)[&rate=5.10707668113751E-4]:5.821437579528E-2)[&rate=5.10707668113751E-4]:9.285531906866E-2,(83[&rate=5.10707668113751E-4]:1.568268355788E-1,(((84[&rate=5.10707668113751E-4]:4.103907328003E-2,93[&rate=5.10707668113751E-4]:5.473770341705E-2)[&rate=5.10707668113751E-4]:3.34383168312E-2,85[&rate=5.10707668113751E-4]:7.447739011123E-2)[&rate=5.10707668113751E-4]:2.458888740261E-3,86[&rate=5.10707668113751E-4]:7.693627885149E-2)[&rate=5.10707668113751E-4]:7.989055672729E-2)[&rate=5.10707668113751E-4]:6.466933702067E-2)[&rate=5.10707668113751E-4]:3.380389282905E-2,(87[&rate=5.10707668113751E-4]:1.389722214546E-1,(89[&rate=5.10707668113751E-4]:8.814587270739E-2,88[&rate=5.10707668113751E-4]:7.444724257038E-2)[&rate=5.10707668113751E-4]:6.452497888419E-2)[&rate=5.10707668113751E-4]:1.163278439739E-1)[&rate=5.10707668113751E-4]:7.701407366009E-1,((6[&rate=5.10707668113751E-4]:3.075073940368E-1,18[&rate=5.10707668113751E-4]:3.70521092667E-1)[&rate=5.10707668113751E-4]:2.592003989599E-2,(10[&rate=5.10707668113751E-4]:2.504802701395E-1,15[&rate=5.10707668113751E-4]:2.888364345229E-1)[&rate=5.10707668113751E-4]:9.938551995774E-2)[&rate=5.10707668113751E-4]:2.043421352199E-1)[&rate=5.10707668113751E-4]:2.272367435211E-3,3[&rate=5.10707668113751E-4]:4.879871420674E-1)[&rate=5.10707668113751E-4]:6.874545013955E-1)[&rate=5.10707668113751E-4]:5.43370650334E-1)[&rate=5.10707668113751E-4]:7.843602465219E-1,(99[&rate=5.10707668113751E-4]:5.131521125029E-1,96[&rate=5.10707668113751E-4]:4.7763298682E-1)[&rate=5.10707668113751E-4]:1.643897668381E-1)[&rate=5.10707668113751E-4]:2.345194717655E-2,(97[&rate=5.10707668113751E-4]:4.439337730404E-1,98[&rate=5.10707668113751E-4]:6.433873249529E-1)[&rate=5.10707668113751E-4]:3.574857806746E-2)[&rate=5.10707668113751E-4]:4.776768804097E-2)[&rate=5.10707668113751E-4]:1.707541173528E-2,(147[&rate=5.10707668113751E-4]:6.708809641674E-1,((146[&rate=5.10707668113751E-4]:6.660723909716E-1,((((22[&rate=5.10707668113751E-4]:2.371356081476E-1,27[&rate=5.10707668113751E-4]:2.53573964312E-1)[&rate=5.10707668113751E-4]:3.418992188815E-1,((7[&rate=5.10707668113751E-4]:2.373569218016E-1,8[&rate=5.10707668113751E-4]:2.373569218016E-1)[&rate=5.10707668113751E-4]:1.618720824914E-1,26[&rate=5.10707668113751E-4]:5.060783193616E-1)[&rate=5.10707668113751E-4]:8.391541177722E-2)[&rate=5.10707668113751E-4]:3.766861806253E-2,31[&rate=5.10707668113751E-4]:6.714979656397E-1)[&rate=5.10707668113751E-4]:1.160615594216E-1,2[&rate=5.10707668113751E-4]:5.601622647872E-1)[&rate=5.10707668113751E-4]:1.942417349779E0)[&rate=5.10707668113751E-4]:1.209291697251E-2,((16[&rate=5.10707668113751E-4]:2.602982133449E0,39[&rate=5.10707668113751E-4]:5.17489207332E-1)[&rate=5.10707668113751E-4]:1.670648228411E-2,40[&rate=5.10707668113751E-4]:5.341956896161E-1)[&rate=5.10707668113751E-4]:2.37510390931E-2)[&rate=5.10707668113751E-4]:5.555718627779E-2)[&rate=5.10707668113751E-4]:2.059787263265E-3)[&rate=5.10707668113751E-4]:6.96937133185E-2,38[&rate=5.10707668113751E-4]:6.169514046397E-1)[&rate=5.10707668113751E-4]:5.772278374001E-1,((36[&rate=5.10707668113751E-4]:2.017592194946E-1,(35[&rate=5.10707668113751E-4]:5.030884918646E-2,(127[&rate=5.10707668113751E-4]:2.551717587105E0,121[&rate=5.10707668113751E-4]:2.110621696694E0)[&rate=5.10707668113751E-4]:6.571454975264E-2)[&rate=5.10707668113751E-4]:1.048750278424E-1)[&rate=5.10707668113751E-4]:6.797812657294E-2,((((46[&rate=5.10707668113751E-4]:6.328384391192E-1,(43[&rate=5.10707668113751E-4]:6.153122790965E-1,(41[&rate=5.10707668113751E-4]:4.575724213368E-1,(42[&rate=5.10707668113751E-4]:3.206303638971E-1,48[&rate=5.10707668113751E-4]:3.588817300173E-1)[&rate=5.10707668113751E-4]:1.424065383139E-1)[&rate=5.10707668113751E-4]:1.030950490167E-1)[&rate=5.10707668113751E-4]:1.752616002276E-2)[&rate=5.10707668113751E-4]:3.112039154681E-2,(51[&rate=5.10707668113751E-4]:6.283193801519E-1,((44[&rate=5.10707668113751E-4]:1.307519318275E-2,47[&rate=5.10707668113751E-4]:1.8539674057E-2)[&rate=5.10707668113751E-4]:6.331910578805E-1,(49[&rate=5.10707668113751E-4]:6.025040079809E-1,50[&rate=5.10707668113751E-4]:6.025040079809E-1)[&rate=5.10707668113751E-4]:1.643983871092E-2)[&rate=5.10707668113751E-4]:3.911052585824E-3)[&rate=5.10707668113751E-4]:8.317046142711E-3)[&rate=5.10707668113751E-4]:3.181138083845E-2,45[&rate=5.10707668113751E-4]:6.875734901931E-1)[&rate=5.10707668113751E-4]:6.668848705667E-2,(((65[&rate=5.10707668113751E-4]:3.642374079844E-1,(62[&rate=5.10707668113751E-4]:3.974466689513E-1,(60[&rate=5.10707668113751E-4]:1.933077540046E-1,64[&rate=5.10707668113751E-4]:3.439926855113E-1)[&rate=5.10707668113751E-4]:1.235809302897E-2)[&rate=5.10707668113751E-4]:1.585715609508E-1)[&rate=5.10707668113751E-4]:1.718201119089E-1,(61[&rate=5.10707668113751E-4]:9.243580375604E-2,63[&rate=5.10707668113751E-4]:5.133991334499E-2)[&rate=5.10707668113751E-4]:6.35402538055E-1)[&rate=5.10707668113751E-4]:8.078452172201E-1,(128[&rate=5.10707668113751E-4]:1.304660899673E0,((69[&rate=5.10707668113751E-4]:6.862465767855E-1,118[&rate=5.10707668113751E-4]:6.752876726758E-1)[&rate=5.10707668113751E-4]:1.937743556774E-1,((129[&rate=5.10707668113751E-4]:3.194086606743E-2,132[&rate=5.10707668113751E-4]:3.468059209479E-2)[&rate=5.10707668113751E-4]:9.885453256292E-2,(131[&rate=5.10707668113751E-4]:9.998653941366E-2,130[&rate=5.10707668113751E-4]:9.72468133863E-2)[&rate=5.10707668113751E-4]:3.354858524405E-2)[&rate=5.10707668113751E-4]:6.012803283529E-1)[&rate=5.10707668113751E-4]:5.753248987176E-1)[&rate=5.10707668113751E-4]:9.129663196037E-2)[&rate=5.10707668113751E-4]:1.317006579073E-1)[&rate=5.10707668113751E-4]:2.242709373483E-1)[&rate=5.10707668113751E-4]:3.686517919226E-1)[&rate=5.10707668113751E-4]:3.04351341241E-1);
tree STATE_80280000 [&joint=-20989.687240870662,lnP=-20989.687240870662] = [&R] ((((((((59[&rate=5.518983549880928E-4]:4.96182048461E-1,(57[&rate=5.518983549880928E-4]:4.291898204953E-1,((56[&rate=5.518983549880928E-4]:2.063339097124E-1,55[&rate=5.518983549880928E-4]:2.063339097124E-1)[&rate=5.518983549880928E-4]:1.481716155942E-1,((58[&rate=5.518983549880928E-4]:2.737355957221E-1,54[&rate=5.518983549880928E-4]:2.163585465418E-1)[&rate=5.518983549880928E-4]:5.775562075127E-2,37[&rate=5.518983549880928E-4]:3.506168995335E-1)[&rate=5.518983549880928E-4]:5.033671320493E-2)[&rate=5.518983549880928E-4]:6.375533343996E-2)[&rate=5.518983549880928E-4]:6.972446840283E-2)[&rate=5.518983549880928E-4]:2.76487994441E-1,68[&rate=5.518983549880928E-4]:7.234897150331E-1)[&rate=5.518983549880928E-4]:3.493458233333E-1,(125[&rate=5.518983549880928E-4]:1.050392859834E0,((((52[&rate=5.518983549880928E-4]:5.371372293826E-1,(103[&rate=5.518983549880928E-4]:8.096366490283E-1,((12[&rate=5.518983549880928E-4]:1.362730896285E-1,5[&rate=5.518983549880928E-4]:9.7916925245E-2)[&rate=5.518983549880928E-4]:5.298555283141E-1,29[&rate=5.518983549880928E-4]:7.729779330111E-1)[&rate=5.518983549880928E-4]:2.69535428346E-1)[&rate=5.518983549880928E-4]:1.391794314915E0)[&rate=5.518983549880928E-4]:1.992852904858E-1,53[&rate=5.518983549880928E-4]:7.282257985571E-1)[&rate=5.518983549880928E-4]:2.351546896944E-1,((((71[&rate=5.518983549880928E-4]:2.933630280816E-1,(80[&rate=5.518983549880928E-4]:8.797955325154E-2,81[&rate=5.518983549880928E-4]:8.797955325154E-2)[&rate=5.518983549880928E-4]:2.245615570218E-1)[&rate=5.518983549880928E-4]:1.53823825351E-1,77[&rate=5.518983549880928E-4]:5.102005520627E-1)[&rate=5.518983549880928E-4]:1.484218483574E-3,(((82[&rate=5.518983549880928E-4]:1.209460582577E-1,(78[&rate=5.518983549880928E-4]:1.118414651585E-1,72[&rate=5.518983549880928E-4]:8.992365693922E-2)[&rate=5.518983549880928E-4]:8.854150171425E-4)[&rate=5.518983549880928E-4]:2.441820537806E-1,79[&rate=5.518983549880928E-4]:3.569089339563E-1)[&rate=5.518983549880928E-4]:8.675441778494E-2,73[&rate=5.518983549880928E-4]:4.84759242152E-1)[&rate=5.518983549880928E-4]:3.240498044901E-2)[&rate=5.518983549880928E-4]:5.984440397297E-1,((76[&rate=5.518983549880928E-4]:4.894994347701E-1,(70[&rate=5.518983549880928E-4]:4.391985289674E-1,74[&rate=5.518983549880928E-4]:4.775546933508E-1)[&rate=5.518983549880928E-4]:1.19447414193E-2)[&rate=5.518983549880928E-4]:1.661222373232E-1,75[&rate=5.518983549880928E-4]:6.556216720934E-1)[&rate=5.518983549880928E-4]:4.599865902373E-1)[&rate=5.518983549880928E-4]:5.942352845329E-1)[&rate=5.518983549880928E-4]:1.457665856059E-2,((137[&rate=5.518983549880928E-4]:5.260937824367E-1,134[&rate=5.518983549880928E-4]:4.548609057245E-1)[&rate=5.518983549880928E-4]:5.548727511843E-1,133[&rate=5.518983549880928E-4]:1.03987064321E0)[&rate=5.518983549880928E-4]:7.201660005703E-1)[&rate=5.518983549880928E-4]:2.828182266831E-1)[&rate=5.518983549880928E-4]:1.891093451992E-1)[&rate=5.518983549880928E-4]:2.102498919551E-1,(((((124[&rate=5.518983549880928E-4]:1.167364431073E-1,123[&rate=5.518983549880928E-4]:1.194686835444E-1)[&rate=5.518983549880928E-4]:1.466213180403E-1,122[&rate=5.518983549880928E-4]:2.660900015847E-1)[&rate=5.518983549880928E-4]:2.935702761878E-1,67[&rate=5.518983549880928E-4]:5.838772743186E-2)[&rate=5.518983549880928E-4]:2.235657322471E-1,(126[&rate=5.518983549880928E-4]:8.391826645545E-1,((135[&rate=5.518983549880928E-4]:5.374498489988E-1,(138[&rate=5.518983549880928E-4]:3.696130876792E-1,136[&rate=5.518983549880928E-4]:2.38106238364E-1)[&rate=5.518983549880928E-4]:3.678367613197E-1)[&rate=5.518983549880928E-4]:5.716991752013E-2,(119[&rate=5.518983549880928E-4]:7.741310640108E-1,120[&rate=5.518983549880928E-4]:6.782406530519E-1)[&rate=5.518983549880928E-4]:1.684339079875E-1)[&rate=5.518983549880928E-4]:6.823202151999E-1)[&rate=5.518983549880928E-4]:6.899449848095E-1)[&rate=5.518983549880928E-4]:4.475832052275E-2,66[&rate=5.518983549880928E-4]:3.267117802017E-1)[&rate=5.518983549880928E-4]:4.086530123475E-1)[&rate=5.518983549880928E-4]:1.27810187848E-1,34[&rate=5.518983549880928E-4]:1.612817671894E-4)[&rate=5.518983549880928E-4]:8.314273095777E-5,((((((2[&rate=5.518983549880928E-4]:1.077127063522E0,(((7[&rate=5.518983549880928E-4]:2.136291307651E-1,8[&rate=5.518983549880928E-4]:2.136291307651E-1)[&rate=5.518983549880928E-4]:4.781765973769E-1,26[&rate=5.518983549880928E-4]:7.986550432105E-1)[&rate=5.518983549880928E-4]:1.894320078396E-1,(31[&rate=5.518983549880928E-4]:1.013434790983E0,(22[&rate=5.518983549880928E-4]:5.308926895579E-1,27[&rate=5.518983549880928E-4]:5.473310457223E-1)[&rate=5.518983549880928E-4]:4.277475808771E-1)[&rate=5.518983549880928E-4]:1.848787650543E-2)[&rate=5.518983549880928E-4]:2.726016563074E-1)[&rate=5.518983549880928E-4]:1.355474471119E0,(97[&rate=5.518983549880928E-4]:3.867749610249E-1,39[&rate=5.518983549880928E-4]:4.578132123911E-1)[&rate=5.518983549880928E-4]:1.806251942044E-2)[&rate=5.518983549880928E-4]:5.244557781257E-2,147[&rate=5.518983549880928E-4]:5.856983588044E-1)[&rate=5.518983549880928E-4]:2.477653440743E-1,(40[&rate=5.518983549880928E-4]:7.415344566111E-1,(((((99[&rate=5.518983549880928E-4]:5.129112987904E-1,96[&rate=5.518983549880928E-4]:4.773921731075E-1)[&rate=5.518983549880928E-4]:1.239043289549E-1,(98[&rate=5.518983549880928E-4]:5.100243420254E-1,(95[&rate=5.518983549880928E-4]:3.034779157755E-1,(94[&rate=5.518983549880928E-4]:1.691111869002E-1,100[&rate=5.518983549880928E-4]:1.691111869002E-1)[&rate=5.518983549880928E-4]:4.966727532319E-2)[&rate=5.518983549880928E-4]:2.174753879987E-1)[&rate=5.518983549880928E-4]:1.049333622227E-1)[&rate=5.518983549880928E-4]:3.588422300122E-2,(101[&rate=5.518983549880928E-4]:1.018805328748E0,(((((83[&rate=5.518983549880928E-4]:2.469123761998E-1,((93[&rate=5.518983549880928E-4]:1.6301711062E-1,84[&rate=5.518983549880928E-4]:1.49318480483E-1)[&rate=5.518983549880928E-4]:4.400962912817E-2,(85[&rate=5.518983549880928E-4]:8.959024486388E-2,86[&rate=5.518983549880928E-4]:8.959024486388E-2)[&rate=5.518983549880928E-4]:1.037378647473E-1)[&rate=5.518983549880928E-4]:5.358426658868E-2)[&rate=5.518983549880928E-4]:6.901776502551E-2,(92[&rate=5.518983549880928E-4]:8.520425988339E-2,(90[&rate=5.518983549880928E-4]:2.612711486378E-2,91[&rate=5.518983549880928E-4]:2.612711486378E-2)[&rate=5.518983549880928E-4]:5.907714501961E-2)[&rate=5.518983549880928E-4]:2.44424511479E-1)[&rate=5.518983549880928E-4]:4.516560797834E-2,((89[&rate=5.518983549880928E-4]:1.727969139411E-1,88[&rate=5.518983549880928E-4]:1.590982838041E-1)[&rate=5.518983549880928E-4]:1.726364844164E-1,87[&rate=5.518983549880928E-4]:3.317347682206E-1)[&rate=5.518983549880928E-4]:2.936098098313E-2)[&rate=5.518983549880928E-4]:1.530772253513E0,((10[&rate=5.518983549880928E-4]:2.982104471777E-1,15[&rate=5.518983549880928E-4]:3.365666115612E-1)[&rate=5.518983549880928E-4]:4.373730924035E-1,((3[&rate=5.518983549880928E-4]:6.087329088105E-1,18[&rate=5.518983549880928E-4]:7.238014019611E-1)[&rate=5.518983549880928E-4]:3.162984146817E-2,6[&rate=5.518983549880928E-4]:6.924175447992E-1)[&rate=5.518983549880928E-4]:2.672763861771E-2)[&rate=5.518983549880928E-4]:6.850515864233E-1)[&rate=5.518983549880928E-4]:1.662200503981E-1,((142[&rate=5.518983549880928E-4]:6.351627660317E-1,((145[&rate=5.518983549880928E-4]:1.1163578671E-1,144[&rate=5.518983549880928E-4]:1.061563346551E-1)[&rate=5.518983549880928E-4]:1.365897214681E-1,141[&rate=5.518983549880928E-4]:2.454857821505E-1)[&rate=5.518983549880928E-4]:3.869372578536E-1)[&rate=5.518983549880928E-4]:9.563706847678E-1,((((((17[&rate=5.518983549880928E-4]:6.929262926065E-1,14[&rate=5.518983549880928E-4]:6.545701282229E-1)[&rate=5.518983549880928E-4]:2.482716329813E-1,(9[&rate=5.518983549880928E-4]:7.382734276117E-1,(112[&rate=5.518983549880928E-4]:5.595037803822E-1,(30[&rate=5.518983549880928E-4]:3.982757188934E-1,4[&rate=5.518983549880928E-4]:2.256729791673E-1)[&rate=5.518983549880928E-4]:2.762965546397E-1)[&rate=5.518983549880928E-4]:1.869888253116E-1)[&rate=5.518983549880928E-4]:1.563491555103E-1)[&rate=5.518983549880928E-4]:3.924603907695E-2,113[&rate=5.518983549880928E-4]:9.420878002811E-1)[&rate=5.518983549880928E-4]:1.068518305657E-2,(117[&rate=5.518983549880928E-4]:7.98679303155E-1,(105[&rate=5.518983549880928E-4]:6.158768910549E-1,110[&rate=5.518983549880928E-4]:6.37794699274E-1)[&rate=5.518983549880928E-4]:1.526654257988E-1)[&rate=5.518983549880928E-4]:1.568334062102E-1)[&rate=5.518983549880928E-4]:3.804316049686E-1,(((111[&rate=5.518983549880928E-4]:3.05371937222E-1,((104[&rate=5.518983549880928E-4]:2.332487988164E-2,106[&rate=5.518983549880928E-4]:2.332487988164E-2)[&rate=5.518983549880928E-4]:2.603298800301E-1,139[&rate=5.518983549880928E-4]:4.754355818294E-1)[&rate=5.518983549880928E-4]:5.278821145914E-3)[&rate=5.518983549880928E-4]:4.241298601038E-1,(116[&rate=5.518983549880928E-4]:4.971528443308E-1,(148[&rate=5.518983549880928E-4]:3.716503776693E-1,143[&rate=5.518983549880928E-4]:3.689106516419E-1)[&rate=5.518983549880928E-4]:1.638586310453E-1)[&rate=5.518983549880928E-4]:1.556366242277E-1)[&rate=5.518983549880928E-4]:2.245024914501E-1,((((109[&rate=5.518983549880928E-4]:3.06379636882E-1,114[&rate=5.518983549880928E-4]:2.269275820875E-1)[&rate=5.518983549880928E-4]:5.367438939472E-2,107[&rate=5.518983549880928E-4]:3.40875944085E-1)[&rate=5.518983549880928E-4]:6.083026908584E-2,108[&rate=5.518983549880928E-4]:3.989664871435E-1)[&rate=5.518983549880928E-4]:4.857039154488E-1,(115[&rate=5.518983549880928E-4]:3.907950098615E-1,(13[&rate=5.518983549880928E-4]:3.591994384219E-1,19[&rate=5.518983549880928E-4]:3.975556028055E-1)[&rate=5.518983549880928E-4]:1.137873522615E-1)[&rate=5.518983549880928E-4]:4.363411461553E-1)[&rate=5.518983549880928E-4]:5.01558039918E-2)[&rate=5.518983549880928E-4]:3.737208474757E-1)[&rate=5.518983549880928E-4]:5.387609042826E-2,((102[&rate=5.518983549880928E-4]:6.184480900995E-2,((1[&rate=5.518983549880928E-4]:1.925013276712E-1,(28[&rate=5.518983549880928E-4]:5.685947969486E-1,21[&rate=5.518983549880928E-4]:5.439372627022E-1)[&rate=5.518983549880928E-4]:4.102079005855E-1)[&rate=5.518983549880928E-4]:1.212657898834E-1,24[&rate=5.518983549880928E-4]:1.094589035363E0)[&rate=5.518983549880928E-4]:1.288996092635E-1)[&rate=5.518983549880928E-4]:7.757244883297E-2,(((20[&rate=5.518983549880928E-4]:5.594590197057E-1,25[&rate=5.518983549880928E-4]:5.786371018975E-1)[&rate=5.518983549880928E-4]:6.91930003483E-2,23[&rate=5.518983549880928E-4]:6.368711981361E-1)[&rate=5.518983549880928E-4]:1.402679290144E-1,(11[&rate=5.518983549880928E-4]:5.858276062644E-1,140[&rate=5.518983549880928E-4]:5.666495240727E-1)[&rate=5.518983549880928E-4]:1.063800140368E-1)[&rate=5.518983549880928E-4]:5.129630621991E-1)[&rate=5.518983549880928E-4]:1.73690818152E-1)[&rate=5.518983549880928E-4]:3.185003233871E-2)[&rate=5.518983549880928E-4]:1.761436434115E-1)[&rate=5.518983549880928E-4]:5.031830290581E-1)[&rate=5.518983549880928E-4]:4.767854569485E-1)[&rate=5.518983549880928E-4]:1.211157338912E-2,146[&rate=5.518983549880928E-4]:6.54756779327E-1)[&rate=5.518983549880928E-4]:1.744424204206E-4,16[&rate=5.518983549880928E-4]:2.62020556863E0)[&rate=5.518983549880928E-4]:2.068218140986E-1)[&rate=5.518983549880928E-4]:3.455219708733E-2)[&rate=5.518983549880928E-4]:1.173327540094E-1,38[&rate=5.518983549880928E-4]:8.251133967788E-1)[&rate=5.518983549880928E-4]:5.002713415032E-1,((35[&rate=5.518983549880928E-4]:1.209424817463E-1,(36[&rate=5.518983549880928E-4]:1.60430192066E-1,(127[&rate=5.518983549880928E-4]:2.461935614876E0,121[&rate=5.518983549880928E-4]:2.020839724465E0)[&rate=5.518983549880928E-4]:2.190425223958E-1)[&rate=5.518983549880928E-4]:7.087632146057E-3)[&rate=5.518983549880928E-4]:5.025830578981E-2,(((((132[&rate=5.518983549880928E-4]:2.700402633867E-1,129[&rate=5.518983549880928E-4]:2.673005373593E-1)[&rate=5.518983549880928E-4]:1.137561578743E-1,(131[&rate=5.518983549880928E-4]:8.293708862857E-2,130[&rate=5.518983549880928E-4]:8.019736260122E-2)[&rate=5.518983549880928E-4]:3.008593326323E-1)[&rate=5.518983549880928E-4]:2.500476830721E-1,(118[&rate=5.518983549880928E-4]:5.749132802401E-1,69[&rate=5.518983549880928E-4]:5.858721843497E-1)[&rate=5.518983549880928E-4]:1.931773994355E-1)[&rate=5.518983549880928E-4]:6.390497738997E-1,(128[&rate=5.518983549880928E-4]:1.252457467449E0,(((64[&rate=5.518983549880928E-4]:2.348738464467E-1,(62[&rate=5.518983549880928E-4]:2.54416657746E-1,60[&rate=5.518983549880928E-4]:6.263583582823E-2)[&rate=5.518983549880928E-4]:2.155307911175E-2)[&rate=5.518983549880928E-4]:2.495498885165E-1,65[&rate=5.518983549880928E-4]:3.337388034565E-1)[&rate=5.518983549880928E-4]:3.488474787878E-1,(61[&rate=5.518983549880928E-4]:1.827513640301E-1,63[&rate=5.518983549880928E-4]:1.416554736191E-1)[&rate=5.518983549880928E-4]:6.916157401319E-1)[&rate=5.518983549880928E-4]:5.17816390684E-1)[&rate=5.518983549880928E-4]:1.495695872911E-2)[&rate=5.518983549880928E-4]:3.106030999664E-1,(((((43[&rate=5.518983549880928E-4]:4.425533188224E-1,((48[&rate=5.518983549880928E-4]:1.950665133845E-1,42[&rate=5.518983549880928E-4]:1.568151472643E-1)[&rate=5.518983549880928E-4]:1.81171271392E-1,41[&rate=5.518983549880928E-4]:3.32521937782E-1)[&rate=5.518983549880928E-4]:5.53865722974E-2)[&rate=5.518983549880928E-4]:3.183690588768E-2,46[&rate=5.518983549880928E-4]:4.7439022471E-1)[&rate=5.518983549880928E-4]:8.813738141103E-2,(49[&rate=5.518983549880928E-4]:2.137886255213E-1,50[&rate=5.518983549880928E-4]:2.137886255213E-1)[&rate=5.518983549880928E-4]:3.15952095354E-1)[&rate=5.518983549880928E-4]:1.66640303163E-2,(44[&rate=5.518983549880928E-4]:5.09001633527E-1,51[&rate=5.518983549880928E-4]:4.871437100298E-1)[&rate=5.518983549880928E-4]:6.472552203608E-2)[&rate=5.518983549880928E-4]:1.25072173815E-1,(45[&rate=5.518983549880928E-4]:4.948483084833E-1,47[&rate=5.518983549880928E-4]:5.030450297947E-1)[&rate=5.518983549880928E-4]:2.012187804577E-1)[&rate=5.518983549880928E-4]:1.085542249119E-1)[&rate=5.518983549880928E-4]:1.219503846795E-1)[&rate=5.518983549880928E-4]:5.518185042304E-1)[&rate=5.518983549880928E-4]:1.402388313617E-1)[&rate=5.518983549880928E-4]:2.587253284458E-2,32[&rate=5.518983549880928E-4]:4.199149123637E-3)[&rate=5.518983549880928E-4]:2.377250900652E-2,33[&rate=5.518983549880928E-4]:3.345111018487E-2);
tree STATE_80370000 [&joint=-20965.45682586065,lnP=-20965.45682586065] = [&R] (33[&rate=5.908404830201021E-4]:7.626032065964E-2,((((((57[&rate=5.908404830201021E-4]:3.407927451921E-1,(56[&rate=5.908404830201021E-4]:2.641983932369E-1,55[&rate=5.908404830201021E-4]:2.641983932369E-1)[&rate=5.908404830201021E-4]:6.566539020644E-2)[&rate=5.908404830201021E-4]:1.440679339782E-2,(58[&rate=5.908404830201021E-4]:3.106250870043E-1,(37[&rate=5.908404830201021E-4]:2.423642582903E-1,54[&rate=5.908404830201021E-4]:1.658615260499E-1)[&rate=5.908404830201021E-4]:8.738651177408E-2)[&rate=5.908404830201021E-4]:6.096789420855E-2)[&rate=5.908404830201021E-4]:6.032634730449E-2,59[&rate=5.908404830201021E-4]:4.127936454572E-1)[&rate=5.908404830201021E-4]:3.458513148102E-1,68[&rate=5.908404830201021E-4]:7.094646323985E-1)[&rate=5.908404830201021E-4]:2.523368772281E-1,(125[&rate=5.908404830201021E-4]:7.804748281623E-1,((((52[&rate=5.908404830201021E-4]:5.562524619953E-1,(103[&rate=5.908404830201021E-4]:5.867129287559E-1,((12[&rate=5.908404830201021E-4]:2.702358010677E-1,5[&rate=5.908404830201021E-4]:2.318796366842E-1)[&rate=5.908404830201021E-4]:2.034797707014E-1,29[&rate=5.908404830201021E-4]:5.805648868376E-1)[&rate=5.908404830201021E-4]:2.39024754247E-1)[&rate=5.908404830201021E-4]:1.6338332678E0)[&rate=5.908404830201021E-4]:8.593307950609E-2,(133[&rate=5.908404830201021E-4]:5.789962734015E-1,(134[&rate=5.908404830201021E-4]:3.177591469863E-1,137[&rate=5.908404830201021E-4]:3.889920236985E-1)[&rate=5.908404830201021E-4]:2.31100140114E-1)[&rate=5.908404830201021E-4]:8.370720437567E-1)[&rate=5.908404830201021E-4]:3.987349768199E-2,((((80[&rate=5.908404830201021E-4]:2.008274238887E-2,81[&rate=5.908404830201021E-4]:2.008274238887E-2)[&rate=5.908404830201021E-4]:2.664949640787E-1,((77[&rate=5.908404830201021E-4]:2.647961751314E-1,73[&rate=5.908404830201021E-4]:2.702756271862E-1)[&rate=5.908404830201021E-4]:8.092283491033E-3,71[&rate=5.908404830201021E-4]:2.098747599923E-1)[&rate=5.908404830201021E-4]:5.752486428345E-2)[&rate=5.908404830201021E-4]:7.724821422393E-2,((82[&rate=5.908404830201021E-4]:1.255148003592E-1,(78[&rate=5.908404830201021E-4]:5.013321501216E-2,72[&rate=5.908404830201021E-4]:2.821540679285E-2)[&rate=5.908404830201021E-4]:6.716240726498E-2)[&rate=5.908404830201021E-4]:1.648183573724E-1,79[&rate=5.908404830201021E-4]:2.821139796495E-1)[&rate=5.908404830201021E-4]:8.993111912425E-2)[&rate=5.908404830201021E-4]:1.460067516649E-1,(75[&rate=5.908404830201021E-4]:4.279630273625E-1,(70[&rate=5.908404830201021E-4]:3.54404690713E-1,(76[&rate=5.908404830201021E-4]:3.339324813484E-1,74[&rate=5.908404830201021E-4]:3.339324813484E-1)[&rate=5.908404830201021E-4]:5.882837374803E-2)[&rate=5.908404830201021E-4]:3.520217226607E-2)[&rate=5.908404830201021E-4]:1.31184713487E-1)[&rate=5.908404830201021E-4]:8.611776356346E-1)[&rate=5.908404830201021E-4]:9.976921235228E-3,53[&rate=5.908404830201021E-4]:6.838392391072E-1)[&rate=5.908404830201021E-4]:3.070181027163E-1)[&rate=5.908404830201021E-4]:3.47993348131E-1)[&rate=5.908404830201021E-4]:5.40875638664E-1,((34[&rate=5.908404830201021E-4]:2.411519440745E-2,(((((((99[&rate=5.908404830201021E-4]:4.309601631165E-1,96[&rate=5.908404830201021E-4]:3.954410374336E-1)[&rate=5.908404830201021E-4]:1.523430659956E-1,((94[&rate=5.908404830201021E-4]:5.217443552551E-2,100[&rate=5.908404830201021E-4]:5.217443552551E-2)[&rate=5.908404830201021E-4]:3.324054782533E-1,95[&rate=5.908404830201021E-4]:4.692793673309E-1)[&rate=5.908404830201021E-4]:1.030949000326E-1)[&rate=5.908404830201021E-4]:2.98621886293E-2,98[&rate=5.908404830201021E-4]:5.913074942441E-1)[&rate=5.908404830201021E-4]:1.543732185422E-1,(40[&rate=5.908404830201021E-4]:5.832642437613E-1,(146[&rate=5.908404830201021E-4]:6.980148995366E-1,((97[&rate=5.908404830201021E-4]:4.327958580533E-1,((101[&rate=5.908404830201021E-4]:6.073828378362E-1,(((((9[&rate=5.908404830201021E-4]:7.18308321276E-1,((112[&rate=5.908404830201021E-4]:6.348511836742E-1,((17[&rate=5.908404830201021E-4]:3.528577118602E-1,14[&rate=5.908404830201021E-4]:3.145015474765E-1)[&rate=5.908404830201021E-4]:1.915880337389E-1,(30[&rate=5.908404830201021E-4]:5.38205806363E-1,4[&rate=5.908404830201021E-4]:3.656030666369E-1)[&rate=5.908404830201021E-4]:8.295226800325E-2)[&rate=5.908404830201021E-4]:1.287616024588E-1)[&rate=5.908404830201021E-4]:6.780749532573E-2,113[&rate=5.908404830201021E-4]:7.026586789999E-1)[&rate=5.908404830201021E-4]:2.386882035809E-2)[&rate=5.908404830201021E-4]:5.723174608153E-2,(105[&rate=5.908404830201021E-4]:5.103077626854E-1,(117[&rate=5.908404830201021E-4]:4.838770030431E-1,110[&rate=5.908404830201021E-4]:4.756578249608E-1)[&rate=5.908404830201021E-4]:5.656774594366E-2)[&rate=5.908404830201021E-4]:2.460542224804E-1)[&rate=5.908404830201021E-4]:2.598492187749E-1,(((115[&rate=5.908404830201021E-4]:3.983996593712E-1,(13[&rate=5.908404830201021E-4]:4.372354317949E-1,19[&rate=5.908404830201021E-4]:4.755915961786E-1)[&rate=5.908404830201021E-4]:4.335600839808E-2)[&rate=5.908404830201021E-4]:3.046798278754E-1,((109[&rate=5.908404830201021E-4]:3.076281299495E-1,114[&rate=5.908404830201021E-4]:2.28176075155E-1)[&rate=5.908404830201021E-4]:3.46736791137E-1,(108[&rate=5.908404830201021E-4]:6.190576070684E-1,107[&rate=5.908404830201021E-4]:6.217973330957E-1)[&rate=5.908404830201021E-4]:1.338950579905E-2)[&rate=5.908404830201021E-4]:1.281666209546E-1)[&rate=5.908404830201021E-4]:1.717316082766E-1,(116[&rate=5.908404830201021E-4]:6.18612600876E-1,(((104[&rate=5.908404830201021E-4]:4.063409845097E-1,(111[&rate=5.908404830201021E-4]:3.651668934685E-1,139[&rate=5.908404830201021E-4]:5.405093592219E-1)[&rate=5.908404830201021E-4]:5.761244720557E-2)[&rate=5.908404830201021E-4]:7.563523995757E-2,106[&rate=5.908404830201021E-4]:4.819762244673E-1)[&rate=5.908404830201021E-4]:1.418442310748E-1,(148[&rate=5.908404830201021E-4]:3.064991032565E-1,143[&rate=5.908404830201021E-4]:3.037593772291E-1)[&rate=5.908404830201021E-4]:2.954035440665E-1)[&rate=5.908404830201021E-4]:5.506611793667E-2)[&rate=5.908404830201021E-4]:2.561984946472E-1)[&rate=5.908404830201021E-4]:8.660558786939E-2)[&rate=5.908404830201021E-4]:3.452507014994E-1,((((23[&rate=5.908404830201021E-4]:5.413423063049E-1,(25[&rate=5.908404830201021E-4]:4.853819078204E-1,20[&rate=5.908404830201021E-4]:4.662038256287E-1)[&rate=5.908404830201021E-4]:6.691930259417E-2)[&rate=5.908404830201021E-4]:2.924282178966E-1,(11[&rate=5.908404830201021E-4]:5.043409517534E-1,140[&rate=5.908404830201021E-4]:4.851628695617E-1)[&rate=5.908404830201021E-4]:2.444980655989E-1)[&rate=5.908404830201021E-4]:3.807210806193E-1,(102[&rate=5.908404830201021E-4]:1.926205080049E-2,((1[&rate=5.908404830201021E-4]:4.165492597044E-2,(28[&rate=5.908404830201021E-4]:5.770469536883E-1,21[&rate=5.908404830201021E-4]:5.523894194419E-1)[&rate=5.908404830201021E-4]:2.509093421451E-1)[&rate=5.908404830201021E-4]:2.736953013128E-1,24[&rate=5.908404830201021E-4]:1.096172145091E0)[&rate=5.908404830201021E-4]:8.473374132541E-2)[&rate=5.908404830201021E-4]:4.454462251369E-2)[&rate=5.908404830201021E-4]:1.760101250852E-1,(142[&rate=5.908404830201021E-4]:3.915905021409E-1,((144[&rate=5.908404830201021E-4]:9.806308957289E-2,145[&rate=5.908404830201021E-4]:1.035425416278E-1)[&rate=5.908404830201021E-4]:5.236560057143E-3,141[&rate=5.908404830201021E-4]:1.060393756574E-1)[&rate=5.908404830201021E-4]:2.828114004559E-1)[&rate=5.908404830201021E-4]:1.094801638724E0)[&rate=5.908404830201021E-4]:7.506976457489E-2)[&rate=5.908404830201021E-4]:2.050908222086E-1,((((((((84[&rate=5.908404830201021E-4]:8.541111914927E-3,93[&rate=5.908404830201021E-4]:2.223974205194E-2)[&rate=5.908404830201021E-4]:5.65416214681E-2,85[&rate=5.908404830201021E-4]:6.508273338302E-2)[&rate=5.908404830201021E-4]:5.090443692144E-3,86[&rate=5.908404830201021E-4]:7.017317707517E-2)[&rate=5.908404830201021E-4]:3.015688441932E-3,83[&rate=5.908404830201021E-4]:7.31888655171E-2)[&rate=5.908404830201021E-4]:1.505380280062E-1,(87[&rate=5.908404830201021E-4]:9.213768590972E-2,(92[&rate=5.908404830201021E-4]:5.67898308913E-2,(90[&rate=5.908404830201021E-4]:3.002220251041E-2,91[&rate=5.908404830201021E-4]:3.002220251041E-2)[&rate=5.908404830201021E-4]:2.676762838088E-2)[&rate=5.908404830201021E-4]:4.904648515543E-2)[&rate=5.908404830201021E-4]:1.315892076136E-1)[&rate=5.908404830201021E-4]:5.08823451208E-2,(89[&rate=5.908404830201021E-4]:5.87314777242E-2,88[&rate=5.908404830201021E-4]:4.503284758719E-2)[&rate=5.908404830201021E-4]:2.295763910569E-1)[&rate=5.908404830201021E-4]:8.539288100255E-1,3[&rate=5.908404830201021E-4]:5.888120212725E-1)[&rate=5.908404830201021E-4]:2.505183031662E-1,((18[&rate=5.908404830201021E-4]:4.289324311504E-1,6[&rate=5.908404830201021E-4]:3.659187325202E-1)[&rate=5.908404830201021E-4]:3.108652949045E-1,(10[&rate=5.908404830201021E-4]:3.254903089881E-1,15[&rate=5.908404830201021E-4]:3.638464733716E-1)[&rate=5.908404830201021E-4]:3.67732074601E-1)[&rate=5.908404830201021E-4]:2.146010915345E-1)[&rate=5.908404830201021E-4]:6.779073347168E-1)[&rate=5.908404830201021E-4]:9.288490470828E-2)[&rate=5.908404830201021E-4]:8.279473549558E-1,((39[&rate=5.908404830201021E-4]:2.696262899297E-1,((22[&rate=5.908404830201021E-4]:4.525372898284E-1,27[&rate=5.908404830201021E-4]:4.689756459928E-1)[&rate=5.908404830201021E-4]:3.57135421391E-1,((31[&rate=5.908404830201021E-4]:6.359532206981E-1,2[&rate=5.908404830201021E-4]:4.08555960424E-1)[&rate=5.908404830201021E-4]:2.190103602278E-1,((7[&rate=5.908404830201021E-4]:2.524359100199E-1,8[&rate=5.908404830201021E-4]:2.524359100199E-1)[&rate=5.908404830201021E-4]:1.987977082756E-1,26[&rate=5.908404830201021E-4]:5.58082933364E-1)[&rate=5.908404830201021E-4]:2.530450311234E-1)[&rate=5.908404830201021E-4]:9.5036508416E-3)[&rate=5.908404830201021E-4]:1.589282121266E0)[&rate=5.908404830201021E-4]:8.98969904528E-2,16[&rate=5.908404830201021E-4]:2.4450162065E0)[&rate=5.908404830201021E-4]:1.026427534158E-1)[&rate=5.908404830201021E-4]:4.166807562125E-2)[&rate=5.908404830201021E-4]:6.637112830226E-2,147[&rate=5.908404830201021E-4]:6.275822869021E-1)[&rate=5.908404830201021E-4]:7.59108257989E-3)[&rate=5.908404830201021E-4]:5.467923459565E-3)[&rate=5.908404830201021E-4]:3.400116847875E-2)[&rate=5.908404830201021E-4]:8.362366188589E-2,38[&rate=5.908404830201021E-4]:6.325830631968E-1)[&rate=5.908404830201021E-4]:7.021810229012E-1,(((((((42[&rate=5.908404830201021E-4]:2.735005417881E-1,48[&rate=5.908404830201021E-4]:3.117519079083E-1)[&rate=5.908404830201021E-4]:1.356913688081E-1,41[&rate=5.908404830201021E-4]:4.037274297219E-1)[&rate=5.908404830201021E-4]:3.51505740771E-2,43[&rate=5.908404830201021E-4]:4.93522812542E-1)[&rate=5.908404830201021E-4]:8.901877932425E-2,46[&rate=5.908404830201021E-4]:5.825415918662E-1)[&rate=5.908404830201021E-4]:1.177372046294E-1,((49[&rate=5.908404830201021E-4]:5.081407644679E-1,50[&rate=5.908404830201021E-4]:5.081407644679E-1)[&rate=5.908404830201021E-4]:1.588817945806E-1,((44[&rate=5.908404830201021E-4]:3.885789694655E-1,51[&rate=5.908404830201021E-4]:3.667210459682E-1)[&rate=5.908404830201021E-4]:8.169549753506E-2,47[&rate=5.908404830201021E-4]:4.757389478748E-1)[&rate=5.908404830201021E-4]:2.240704964195E-1)[&rate=5.908404830201021E-4]:4.693522014008E-4)[&rate=5.908404830201021E-4]:8.348264869049E-2,45[&rate=5.908404830201021E-4]:7.755647238748E-1)[&rate=5.908404830201021E-4]:4.921466826386E-1,(35[&rate=5.908404830201021E-4]:3.217614206184E-1,((((((60[&rate=5.908404830201021E-4]:1.448857894624E-1,(64[&rate=5.908404830201021E-4]:2.398950578267E-1,62[&rate=5.908404830201021E-4]:2.809909482377E-1)[&rate=5.908404830201021E-4]:5.567566314241E-2)[&rate=5.908404830201021E-4]:1.42311361543E-2,65[&rate=5.908404830201021E-4]:1.591169256167E-1)[&rate=5.908404830201021E-4]:3.984873541777E-1,(61[&rate=5.908404830201021E-4]:9.711063416542E-2,63[&rate=5.908404830201021E-4]:5.601474375438E-2)[&rate=5.908404830201021E-4]:6.522744675467E-1)[&rate=5.908404830201021E-4]:6.352191085185E-1,(((118[&rate=5.908404830201021E-4]:5.453361924209E-1,69[&rate=5.908404830201021E-4]:5.562950965306E-1)[&rate=5.908404830201021E-4]:1.921593017111E-1,((131[&rate=5.908404830201021E-4]:1.593922645688E-1,130[&rate=5.908404830201021E-4]:1.566525385414E-1)[&rate=5.908404830201021E-4]:1.117570746282E-1,(132[&rate=5.908404830201021E-4]:2.417788876254E-1,129[&rate=5.908404830201021E-4]:2.39039161598E-1)[&rate=5.908404830201021E-4]:2.937045157158E-2)[&rate=5.908404830201021E-4]:3.320995795925E-1)[&rate=5.908404830201021E-4]:6.466495081048E-1,128[&rate=5.908404830201021E-4]:1.24441897484E0)[&rate=5.908404830201021E-4]:4.592079938837E-4)[&rate=5.908404830201021E-4]:3.305322852288E-1,(121[&rate=5.908404830201021E-4]:1.893080255022E0,127[&rate=5.908404830201021E-4]:2.334176145433E0)[&rate=5.908404830201021E-4]:2.795904870125E-1)[&rate=5.908404830201021E-4]:8.456059158483E-2,36[&rate=5.908404830201021E-4]:1.777792788251E-1)[&rate=5.908404830201021E-4]:1.90557484259E-1)[&rate=5.908404830201021E-4]:1.905790748987E-1)[&rate=5.908404830201021E-4]:2.200581440655E-1)[&rate=5.908404830201021E-4]:1.194561415037E-1,((67[&rate=5.908404830201021E-4]:3.01769868265E-1,(123[&rate=5.908404830201021E-4]:2.546653228732E-1,(124[&rate=5.908404830201021E-4]:2.474861169864E-1,122[&rate=5.908404830201021E-4]:2.502183574235E-1)[&rate=5.908404830201021E-4]:4.446965449644E-3)[&rate=5.908404830201021E-4]:5.483770957325E-1)[&rate=5.908404830201021E-4]:1.078108548092E-1,((66[&rate=5.908404830201021E-4]:2.024654992919E-1,((119[&rate=5.908404830201021E-4]:1.418893330423E0,((138[&rate=5.908404830201021E-4]:2.468766368687E-1,136[&rate=5.908404830201021E-4]:1.153697875535E-1)[&rate=5.908404830201021E-4]:2.064152284426E-1,135[&rate=5.908404830201021E-4]:2.532918653112E-1)[&rate=5.908404830201021E-4]:8.176562596326E-1)[&rate=5.908404830201021E-4]:2.900406158787E-1,126[&rate=5.908404830201021E-4]:9.232314236582E-1)[&rate=5.908404830201021E-4]:5.264082653187E-1)[&rate=5.908404830201021E-4]:1.117982769981E-1,120[&rate=5.908404830201021E-4]:2.25125007766E0)[&rate=5.908404830201021E-4]:9.531694678418E-2)[&rate=5.908404830201021E-4]:4.422740580121E-1)[&rate=5.908404830201021E-4]:3.527411195124E-2)[&rate=5.908404830201021E-4]:1.071351635098E-2,32[&rate=5.908404830201021E-4]:1.291090253934E-2)[&rate=5.908404830201021E-4]:5.711410112982E-2)[&rate=5.908404830201021E-4]:7.558649357629E-4);
tree STATE_80460000 [&joint=-20953.045677605696,lnP=-20953.045677605696] = [&R] (32[&rate=5.349920336280267E-4]:3.026815537471E-3,((34[&rate=5.349920336280267E-4]:1.829380773177E-4,(((((((54[&rate=5.349920336280267E-4]:3.185222928114E-1,(58[&rate=5.349920336280267E-4]:3.397773316299E-1,57[&rate=5.349920336280267E-4]:3.233838890069E-1)[&rate=5.349920336280267E-4]:3.612201036186E-2)[&rate=5.349920336280267E-4]:1.130812994779E-1,((56[&rate=5.349920336280267E-4]:4.358482715794E-1,55[&rate=5.349920336280267E-4]:4.358482715794E-1)[&rate=5.349920336280267E-4]:2.383895903695E-2,37[&rate=5.349920336280267E-4]:5.061353180482E-1)[&rate=5.349920336280267E-4]:1.971006481634E-3)[&rate=5.349920336280267E-4]:3.853826512001E-2,59[&rate=5.349920336280267E-4]:5.083932235296E-1)[&rate=5.349920336280267E-4]:2.937746694459E-1,68[&rate=5.349920336280267E-4]:7.529875651065E-1)[&rate=5.349920336280267E-4]:3.852955166485E-1,(125[&rate=5.349920336280267E-4]:9.63158200516E-1,((((77[&rate=5.349920336280267E-4]:4.657934423779E-1,(((71[&rate=5.349920336280267E-4]:1.879650975445E-1,73[&rate=5.349920336280267E-4]:2.564582482293E-1)[&rate=5.349920336280267E-4]:1.137097235105E-1,((82[&rate=5.349920336280267E-4]:2.362141154411E-1,79[&rate=5.349920336280267E-4]:2.27994937359E-1)[&rate=5.349920336280267E-4]:7.121336764965E-2,(72[&rate=5.349920336280267E-4]:2.270416792968E-3,78[&rate=5.349920336280267E-4]:2.418822501228E-2)[&rate=5.349920336280267E-4]:2.750200799964E-1)[&rate=5.349920336280267E-4]:2.986377632033E-2)[&rate=5.349920336280267E-4]:5.260210352589E-2,(80[&rate=5.349920336280267E-4]:2.621253999151E-2,81[&rate=5.349920336280267E-4]:2.621253999151E-2)[&rate=5.349920336280267E-4]:3.472424667811E-1)[&rate=5.349920336280267E-4]:4.850281916687E-2)[&rate=5.349920336280267E-4]:1.222384032988E-1,(((70[&rate=5.349920336280267E-4]:3.342106145971E-1,76[&rate=5.349920336280267E-4]:3.725667789806E-1)[&rate=5.349920336280267E-4]:1.095986672446E-1,74[&rate=5.349920336280267E-4]:4.821654462252E-1)[&rate=5.349920336280267E-4]:3.386628913255E-3,75[&rate=5.349920336280267E-4]:4.855520751384E-1)[&rate=5.349920336280267E-4]:1.07959222593E-1)[&rate=5.349920336280267E-4]:9.397251186693E-1,(53[&rate=5.349920336280267E-4]:7.633706858714E-1,52[&rate=5.349920336280267E-4]:7.715674071828E-1)[&rate=5.349920336280267E-4]:2.340267191719E-2)[&rate=5.349920336280267E-4]:2.856932879567E-2,(((133[&rate=5.349920336280267E-4]:5.215774704309E-1,134[&rate=5.349920336280267E-4]:4.914404841297E-1)[&rate=5.349920336280267E-4]:2.531881933613E-1,137[&rate=5.349920336280267E-4]:8.158615542032E-1)[&rate=5.349920336280267E-4]:7.860798409151E-1,(103[&rate=5.349920336280267E-4]:5.457980403292E-1,((12[&rate=5.349920336280267E-4]:4.805543891646E-1,5[&rate=5.349920336280267E-4]:4.421982247811E-1)[&rate=5.349920336280267E-4]:6.701748763848E-2,29[&rate=5.349920336280267E-4]:6.544211918716E-1)[&rate=5.349920336280267E-4]:1.242535607864E-1)[&rate=5.349920336280267E-4]:1.905458423282E0)[&rate=5.349920336280267E-4]:3.657667884518E-2)[&rate=5.349920336280267E-4]:3.58198027593E-1)[&rate=5.349920336280267E-4]:3.417915479057E-1)[&rate=5.349920336280267E-4]:2.523866773988E-1,((67[&rate=5.349920336280267E-4]:3.92378596822E-1,((122[&rate=5.349920336280267E-4]:3.66456556778E-1,124[&rate=5.349920336280267E-4]:3.637243163408E-1)[&rate=5.349920336280267E-4]:2.721313822325E-3,123[&rate=5.349920336280267E-4]:3.691778706003E-1)[&rate=5.349920336280267E-4]:5.244732765623E-1)[&rate=5.349920336280267E-4]:1.031894679765E-1,(66[&rate=5.349920336280267E-4]:2.042982505693E-1,((119[&rate=5.349920336280267E-4]:1.951194390234E0,((135[&rate=5.349920336280267E-4]:4.463064502056E-1,(138[&rate=5.349920336280267E-4]:2.067283652726E-1,136[&rate=5.349920336280267E-4]:7.522151595735E-2)[&rate=5.349920336280267E-4]:4.395780849331E-1)[&rate=5.349920336280267E-4]:3.322970392624E-2,120[&rate=5.349920336280267E-4]:7.315909486523E-1)[&rate=5.349920336280267E-4]:1.123713030623E0)[&rate=5.349920336280267E-4]:2.04850924996E-3,126[&rate=5.349920336280267E-4]:1.16754037684E0)[&rate=5.349920336280267E-4]:2.839320634139E-1)[&rate=5.349920336280267E-4]:2.912698142292E-1)[&rate=5.349920336280267E-4]:3.47381056583E-1)[&rate=5.349920336280267E-4]:1.696971322808E-2,(((((((94[&rate=5.349920336280267E-4]:9.436423799715E-2,100[&rate=5.349920336280267E-4]:9.436423799715E-2)[&rate=5.349920336280267E-4]:1.92907142702E-1,95[&rate=5.349920336280267E-4]:3.719708342512E-1)[&rate=5.349920336280267E-4]:2.93371926785E-1,(98[&rate=5.349920336280267E-4]:5.56223129155E-1,(96[&rate=5.349920336280267E-4]:5.16725885708E-1,99[&rate=5.349920336280267E-4]:5.522450113909E-1)[&rate=5.349920336280267E-4]:2.583604126137E-2)[&rate=5.349920336280267E-4]:9.819067013235E-2)[&rate=5.349920336280267E-4]:5.589490728803E-2,(16[&rate=5.349920336280267E-4]:2.630211268694E0,40[&rate=5.349920336280267E-4]:5.447183425764E-1)[&rate=5.349920336280267E-4]:3.717506345271E-2)[&rate=5.349920336280267E-4]:1.321878754826E-2,(((101[&rate=5.349920336280267E-4]:1.155883772969E0,(((142[&rate=5.349920336280267E-4]:7.460670728327E-1,(145[&rate=5.349920336280267E-4]:6.662994740018E-1,(141[&rate=5.349920336280267E-4]:4.693026090033E-1,144[&rate=5.349920336280267E-4]:4.665628829759E-1)[&rate=5.349920336280267E-4]:1.94257138971E-1)[&rate=5.349920336280267E-4]:7.976759883086E-2)[&rate=5.349920336280267E-4]:9.742299373572E-1,((((((30[&rate=5.349920336280267E-4]:3.913175886924E-1,4[&rate=5.349920336280267E-4]:2.187148489664E-1)[&rate=5.349920336280267E-4]:4.206023851839E-1,9[&rate=5.349920336280267E-4]:6.886323026434E-1)[&rate=5.349920336280267E-4]:4.697547637281E-3,(112[&rate=5.349920336280267E-4]:6.394010565179E-1,(17[&rate=5.349920336280267E-4]:3.986416121011E-1,14[&rate=5.349920336280267E-4]:3.602854477174E-1)[&rate=5.349920336280267E-4]:2.791156088005E-1)[&rate=5.349920336280267E-4]:6.214797184482E-2)[&rate=5.349920336280267E-4]:2.375502003802E-1,(((110[&rate=5.349920336280267E-4]:5.390468415931E-1,113[&rate=5.349920336280267E-4]:5.445262936478E-1)[&rate=5.349920336280267E-4]:3.528609646309E-2,117[&rate=5.349920336280267E-4]:5.825521161385E-1)[&rate=5.349920336280267E-4]:1.401168683989E-2,105[&rate=5.349920336280267E-4]:5.66426816677E-1)[&rate=5.349920336280267E-4]:3.452751517922E-1)[&rate=5.349920336280267E-4]:4.645630205337E-1,((((104[&rate=5.349920336280267E-4]:5.204366167938E-1,((106[&rate=5.349920336280267E-4]:2.306839897324E-1,139[&rate=5.349920336280267E-4]:4.224648116501E-1)[&rate=5.349920336280267E-4]:2.562293925702E-1,111[&rate=5.349920336280267E-4]:5.033517384669E-1)[&rate=5.349920336280267E-4]:3.352323449121E-2)[&rate=5.349920336280267E-4]:1.297893684933E-1,116[&rate=5.349920336280267E-4]:5.899520126843E-1)[&rate=5.349920336280267E-4]:4.714734411052E-2,(148[&rate=5.349920336280267E-4]:3.354469634497E-1,143[&rate=5.349920336280267E-4]:3.327072374223E-1)[&rate=5.349920336280267E-4]:3.400085577288E-1)[&rate=5.349920336280267E-4]:4.428843440419E-1,(((13[&rate=5.349920336280267E-4]:3.116605569696E-1,19[&rate=5.349920336280267E-4]:3.500167213533E-1)[&rate=5.349920336280267E-4]:2.31798412846E-1,115[&rate=5.349920336280267E-4]:4.612671889937E-1)[&rate=5.349920336280267E-4]:4.569859839959E-1,(107[&rate=5.349920336280267E-4]:5.558167517768E-1,(108[&rate=5.349920336280267E-4]:5.339810389277E-1,(114[&rate=5.349920336280267E-4]:2.074409200028E-1,109[&rate=5.349920336280267E-4]:2.868929747973E-1)[&rate=5.349920336280267E-4]:2.690058723495E-1)[&rate=5.349920336280267E-4]:1.909598682173E-2)[&rate=5.349920336280267E-4]:4.227103938156E-1)[&rate=5.349920336280267E-4]:1.617305278471E-1)[&rate=5.349920336280267E-4]:2.414867676181E-1)[&rate=5.349920336280267E-4]:1.391988423388E-1,(((((25[&rate=5.349920336280267E-4]:4.044710291444E-1,20[&rate=5.349920336280267E-4]:3.852929469526E-1)[&rate=5.349920336280267E-4]:2.387766521686E-1,23[&rate=5.349920336280267E-4]:6.322887772033E-1)[&rate=5.349920336280267E-4]:9.534466714437E-2,(140[&rate=5.349920336280267E-4]:5.152521288694E-1,11[&rate=5.349920336280267E-4]:5.344302110612E-1)[&rate=5.349920336280267E-4]:1.082717264374E-1)[&rate=5.349920336280267E-4]:4.47984162924E-1,(((28[&rate=5.349920336280267E-4]:6.325515515574E-1,21[&rate=5.349920336280267E-4]:6.078940173109E-1)[&rate=5.349920336280267E-4]:1.597515426789E-1,1[&rate=5.349920336280267E-4]:6.001724373347E-3)[&rate=5.349920336280267E-4]:1.364005950086E-1,24[&rate=5.349920336280267E-4]:9.232242371902E-1)[&rate=5.349920336280267E-4]:2.633522741913E-1)[&rate=5.349920336280267E-4]:1.236602138228E-2,102[&rate=5.349920336280267E-4]:3.729869714735E-2)[&rate=5.349920336280267E-4]:4.315897917286E-1)[&rate=5.349920336280267E-4]:4.833178848163E-3)[&rate=5.349920336280267E-4]:1.473996551807E-1,(((18[&rate=5.349920336280267E-4]:5.736923380076E-1,6[&rate=5.349920336280267E-4]:5.106786393775E-1)[&rate=5.349920336280267E-4]:3.985003022631E-2,(10[&rate=5.349920336280267E-4]:3.461960974364E-1,15[&rate=5.349920336280267E-4]:3.845522618198E-1)[&rate=5.349920336280267E-4]:2.207709283318E-1)[&rate=5.349920336280267E-4]:6.695404926172E-2,(3[&rate=5.349920336280267E-4]:5.236225399526E-1,((89[&rate=5.349920336280267E-4]:1.156078178302E-1,88[&rate=5.349920336280267E-4]:1.019091876932E-1)[&rate=5.349920336280267E-4]:1.632327284095E-1,(87[&rate=5.349920336280267E-4]:1.709157968446E-1,((86[&rate=5.349920336280267E-4]:1.378728047978E-1,((84[&rate=5.349920336280267E-4]:8.809839219368E-2,(93[&rate=5.349920336280267E-4]:8.445625175004E-2,83[&rate=5.349920336280267E-4]:7.075762161303E-2)[&rate=5.349920336280267E-4]:1.734077058066E-2)[&rate=5.349920336280267E-4]:1.79487943678E-2,85[&rate=5.349920336280267E-4]:1.060471865615E-1)[&rate=5.349920336280267E-4]:3.182561823636E-2)[&rate=5.349920336280267E-4]:9.358910562209E-3,(92[&rate=5.349920336280267E-4]:9.141156278193E-2,(90[&rate=5.349920336280267E-4]:5.164011228429E-2,91[&rate=5.349920336280267E-4]:5.164011228429E-2)[&rate=5.349920336280267E-4]:3.977145049764E-2)[&rate=5.349920336280267E-4]:6.951878271513E-2)[&rate=5.349920336280267E-4]:2.36840814845E-2)[&rate=5.349920336280267E-4]:9.422611925817E-2)[&rate=5.349920336280267E-4]:7.98206651247E-1)[&rate=5.349920336280267E-4]:4.18053843924E-2)[&rate=5.349920336280267E-4]:1.052953672532E0)[&rate=5.349920336280267E-4]:5.402419021193E-1)[&rate=5.349920336280267E-4]:3.700641439662E-1,(146[&rate=5.349920336280267E-4]:6.490729794643E-1,((39[&rate=5.349920336280267E-4]:5.191955145021E-1,((((22[&rate=5.349920336280267E-4]:3.922420910428E-1,27[&rate=5.349920336280267E-4]:4.086804472072E-1)[&rate=5.349920336280267E-4]:2.293159173921E-1,31[&rate=5.349920336280267E-4]:6.76352528983E-1)[&rate=5.349920336280267E-4]:1.195800341025E-1,(26[&rate=5.349920336280267E-4]:6.885094951587E-1,(7[&rate=5.349920336280267E-4]:3.018053793926E-1,8[&rate=5.349920336280267E-4]:3.018053793926E-1)[&rate=5.349920336280267E-4]:2.798548006976E-1)[&rate=5.349920336280267E-4]:6.358745148834E-2)[&rate=5.349920336280267E-4]:2.033139290453E-1,2[&rate=5.349920336280267E-4]:7.718492318567E-1)[&rate=5.349920336280267E-4]:1.704072085475E0)[&rate=5.349920336280267E-4]:1.86291068595E-3,97[&rate=5.349920336280267E-4]:4.500201738219E-1)[&rate=5.349920336280267E-4]:7.79597504133E-3)[&rate=5.349920336280267E-4]:2.392935771217E-2)[&rate=5.349920336280267E-4]:1.875167851831E-3,147[&rate=5.349920336280267E-4]:6.120359749738E-1)[&rate=5.349920336280267E-4]:4.045326778396E-2)[&rate=5.349920336280267E-4]:2.444503162522E-1,38[&rate=5.349920336280267E-4]:7.712564989005E-1)[&rate=5.349920336280267E-4]:4.837766049834E-1,(((36[&rate=5.349920336280267E-4]:7.739666332948E-2,(121[&rate=5.349920336280267E-4]:1.650015601077E0,127[&rate=5.349920336280267E-4]:2.091111491488E0)[&rate=5.349920336280267E-4]:5.068331170471E-1)[&rate=5.349920336280267E-4]:4.377576801409E-2,35[&rate=5.349920336280267E-4]:7.459708887781E-2)[&rate=5.349920336280267E-4]:4.594294688423E-1,((((((130[&rate=5.349920336280267E-4]:2.06199108262E-1,131[&rate=5.349920336280267E-4]:2.089388342894E-1)[&rate=5.349920336280267E-4]:6.346216312383E-2,(132[&rate=5.349920336280267E-4]:2.424649498861E-1,129[&rate=5.349920336280267E-4]:2.397252238587E-1)[&rate=5.349920336280267E-4]:2.993604752715E-2)[&rate=5.349920336280267E-4]:1.875298842799E-1,118[&rate=5.349920336280267E-4]:5.941774570357E-1)[&rate=5.349920336280267E-4]:8.135218357748E-2,69[&rate=5.349920336280267E-4]:6.864885447229E-1)[&rate=5.349920336280267E-4]:8.989338065554E-1,(128[&rate=5.349920336280267E-4]:1.388368475035E0,(((60[&rate=5.349920336280267E-4]:1.872426028511E-1,62[&rate=5.349920336280267E-4]:3.790234247688E-1)[&rate=5.349920336280267E-4]:1.018599047002E-2,(65[&rate=5.349920336280267E-4]:1.432314201998E-1,64[&rate=5.349920336280267E-4]:2.939163517065E-1)[&rate=5.349920336280267E-4]:5.419717312127E-2)[&rate=5.349920336280267E-4]:2.235965164421E-1,(61[&rate=5.349920336280267E-4]:5.906383132323E-2,63[&rate=5.349920336280267E-4]:1.796794091218E-2)[&rate=5.349920336280267E-4]:5.537421003577E-1)[&rate=5.349920336280267E-4]:9.152885707515E-1)[&rate=5.349920336280267E-4]:4.636894473615E-2)[&rate=5.349920336280267E-4]:5.026595028464E-1,((((43[&rate=5.349920336280267E-4]:3.296534452871E-1,46[&rate=5.349920336280267E-4]:3.296534452871E-1)[&rate=5.349920336280267E-4]:2.865618875251E-1,(41[&rate=5.349920336280267E-4]:5.557107896538E-1,(42[&rate=5.349920336280267E-4]:5.586633008994E-1,48[&rate=5.349920336280267E-4]:5.969146670196E-1)[&rate=5.349920336280267E-4]:2.511969628634E-3)[&rate=5.349920336280267E-4]:5.859734415446E-3)[&rate=5.349920336280267E-4]:9.0236930153E-2,((51[&rate=5.349920336280267E-4]:5.965151480162E-1,(49[&rate=5.349920336280267E-4]:3.04637876863E-1,50[&rate=5.349920336280267E-4]:3.04637876863E-1)[&rate=5.349920336280267E-4]:2.86412790279E-1)[&rate=5.349920336280267E-4]:2.340336242571E-2,(44[&rate=5.349920336280267E-4]:6.345938111405E-1,47[&rate=5.349920336280267E-4]:6.400582920147E-1)[&rate=5.349920336280267E-4]:7.182622798671E-3)[&rate=5.349920336280267E-4]:5.921134815181E-2)[&rate=5.349920336280267E-4]:5.089788813761E-2,45[&rate=5.349920336280267E-4]:7.491534297914E-1)[&rate=5.349920336280267E-4]:4.14847280535E-1)[&rate=5.349920336280267E-4]:1.2539675839E-1)[&rate=5.349920336280267E-4]:1.186410996483E-1)[&rate=5.349920336280267E-4]:2.072511772411E-1)[&rate=5.349920336280267E-4]:3.277802097872E-3)[&rate=5.349920336280267E-4]:2.21186552169E-2,33[&rate=5.349920336280267E-4]:5.863237129845E-3)[&rate=5.349920336280267E-4]:2.64303046234E-3);
tree STATE_80550000 [&joint=-20993.42439750156,lnP=-20993.42439750156] = [&R] (((((((97[&rate=5.836058150882834E-4]:4.799257845468E-1,(40[&rate=5.836058150882834E-4]:5.439415488493E-1,(146[&rate=5.836058150882834E-4]:6.517373456205E-1,(((31[&rate=5.836058150882834E-4]:8.083168768366E-1,((7[&rate=5.836058150882834E-4]:5.811415951551E-2,8[&rate=5.836058150882834E-4]:5.811415951551E-2)[&rate=5.836058150882834E-4]:4.608468526223E-1,26[&rate=5.836058150882834E-4]:6.258103272063E-1)[&rate=5.836058150882834E-4]:1.386709331919E-1)[&rate=5.836058150882834E-4]:7.289322671948E-2,(22[&rate=5.836058150882834E-4]:2.704622112632E-1,27[&rate=5.836058150882834E-4]:2.869005674276E-1)[&rate=5.836058150882834E-4]:5.559533717448E-1)[&rate=5.836058150882834E-4]:1.943370148823E-1,2[&rate=5.836058150882834E-4]:8.481498581643E-1)[&rate=5.836058150882834E-4]:1.640094711051E0)[&rate=5.836058150882834E-4]:1.242278246368E-2)[&rate=5.836058150882834E-4]:7.022487063653E-3)[&rate=5.836058150882834E-4]:5.874355363458E-2,(39[&rate=5.836058150882834E-4]:5.477282027725E-1,(101[&rate=5.836058150882834E-4]:1.197083049831E0,(((((10[&rate=5.836058150882834E-4]:2.847108756063E-1,15[&rate=5.836058150882834E-4]:3.230670399898E-1)[&rate=5.836058150882834E-4]:1.853403504212E-1,(6[&rate=5.836058150882834E-4]:3.016647272628E-1,18[&rate=5.836058150882834E-4]:3.646784258929E-1)[&rate=5.836058150882834E-4]:1.519481426004E-1)[&rate=5.836058150882834E-4]:4.180009621912E-1,(((83[&rate=5.836058150882834E-4]:3.25172633965E-1,(85[&rate=5.836058150882834E-4]:2.274522121653E-1,86[&rate=5.836058150882834E-4]:2.274522121653E-1)[&rate=5.836058150882834E-4]:9.772042179968E-2)[&rate=5.836058150882834E-4]:2.924748012879E-1,(89[&rate=5.836058150882834E-4]:3.599277837502E-1,88[&rate=5.836058150882834E-4]:3.462291536132E-1)[&rate=5.836058150882834E-4]:2.714182816397E-1)[&rate=5.836058150882834E-4]:7.446005442917E-2,((87[&rate=5.836058150882834E-4]:2.045646666633E-1,(84[&rate=5.836058150882834E-4]:3.568066334266E-2,93[&rate=5.836058150882834E-4]:4.937929347967E-2)[&rate=5.836058150882834E-4]:1.688840033206E-1)[&rate=5.836058150882834E-4]:4.330560492827E-3,(92[&rate=5.836058150882834E-4]:1.650624485281E-1,(90[&rate=5.836058150882834E-4]:7.871458580988E-2,91[&rate=5.836058150882834E-4]:7.871458580988E-2)[&rate=5.836058150882834E-4]:8.634786271818E-2)[&rate=5.836058150882834E-4]:5.753140876505E-2)[&rate=5.836058150882834E-4]:4.83212262526E-1)[&rate=5.836058150882834E-4]:6.671775752489E-1)[&rate=5.836058150882834E-4]:4.591484028478E-2,3[&rate=5.836058150882834E-4]:8.654738778187E-1)[&rate=5.836058150882834E-4]:5.715330508012E-1,(((((110[&rate=5.836058150882834E-4]:5.208928036367E-1,113[&rate=5.836058150882834E-4]:5.263722556914E-1)[&rate=5.836058150882834E-4]:2.20561887789E-2,105[&rate=5.836058150882834E-4]:5.210311841965E-1)[&rate=5.836058150882834E-4]:4.011516290984E-1,((((17[&rate=5.836058150882834E-4]:3.506447030468E-1,14[&rate=5.836058150882834E-4]:3.122885386631E-1)[&rate=5.836058150882834E-4]:3.338137618847E-1,(30[&rate=5.836058150882834E-4]:5.618463082532E-1,4[&rate=5.836058150882834E-4]:3.892435685272E-1)[&rate=5.836058150882834E-4]:1.993244854453E-1)[&rate=5.836058150882834E-4]:2.482262969944E-2,112[&rate=5.836058150882834E-4]:6.709249302472E-1)[&rate=5.836058150882834E-4]:1.519255500846E-1,(117[&rate=5.836058150882834E-4]:4.194372811504E-1,9[&rate=5.836058150882834E-4]:4.084783770408E-1)[&rate=5.836058150882834E-4]:4.061529252089E-1)[&rate=5.836058150882834E-4]:1.26729593237E-1)[&rate=5.836058150882834E-4]:9.459093211267E-2,(((148[&rate=5.836058150882834E-4]:4.40413351538E-1,143[&rate=5.836058150882834E-4]:4.376736255107E-1)[&rate=5.836058150882834E-4]:4.146990143982E-1,((139[&rate=5.836058150882834E-4]:6.479493161053E-1,(104[&rate=5.836058150882834E-4]:1.777198426009E-1,(106[&rate=5.836058150882834E-4]:1.29259219212E-3,111[&rate=5.836058150882834E-4]:1.773094835649E-2)[&rate=5.836058150882834E-4]:1.764272504088E-1)[&rate=5.836058150882834E-4]:2.784486515866E-1)[&rate=5.836058150882834E-4]:1.815112397783E-1,116[&rate=5.836058150882834E-4]:5.77405761363E-1)[&rate=5.836058150882834E-4]:2.393504401896E-1)[&rate=5.836058150882834E-4]:5.164864135269E-2,(((107[&rate=5.836058150882834E-4]:3.479679991805E-1,108[&rate=5.836058150882834E-4]:3.452282731532E-1)[&rate=5.836058150882834E-4]:3.070061240858E-1,(109[&rate=5.836058150882834E-4]:6.530197589865E-1,114[&rate=5.836058150882834E-4]:5.73567704192E-1)[&rate=5.836058150882834E-4]:2.113244647157E-2)[&rate=5.836058150882834E-4]:2.143229024298E-1,(115[&rate=5.836058150882834E-4]:6.001551472279E-1,(19[&rate=5.836058150882834E-4]:6.040172520031E-1,13[&rate=5.836058150882834E-4]:5.656610876195E-1)[&rate=5.836058150882834E-4]:1.166858404303E-1)[&rate=5.836058150882834E-4]:2.088679058654E-1)[&rate=5.836058150882834E-4]:5.938178981196E-2)[&rate=5.836058150882834E-4]:9.357438195427E-2)[&rate=5.836058150882834E-4]:2.603247177362E-1,((102[&rate=5.836058150882834E-4]:9.314450806597E-2,((((28[&rate=5.836058150882834E-4]:6.852649288511E-1,21[&rate=5.836058150882834E-4]:6.606073946047E-1)[&rate=5.836058150882834E-4]:1.265461815923E-1,1[&rate=5.836058150882834E-4]:2.550974058051E-2)[&rate=5.836058150882834E-4]:4.204047809647E-2,24[&rate=5.836058150882834E-4]:8.483721364852E-1)[&rate=5.836058150882834E-4]:2.145515564722E-1,(((25[&rate=5.836058150882834E-4]:1.929421228691E-1,20[&rate=5.836058150882834E-4]:1.737640406773E-1)[&rate=5.836058150882834E-4]:2.811273662327E-1,23[&rate=5.836058150882834E-4]:4.631105849921E-1)[&rate=5.836058150882834E-4]:1.598033161665E-1,(11[&rate=5.836058150882834E-4]:4.742242926935E-1,140[&rate=5.836058150882834E-4]:4.550462105018E-1)[&rate=5.836058150882834E-4]:6.375810161596E-2)[&rate=5.836058150882834E-4]:4.29050887689E-1)[&rate=5.836058150882834E-4]:1.918646507249E-1)[&rate=5.836058150882834E-4]:7.076740391607E-2,(142[&rate=5.836058150882834E-4]:3.602951812176E-1,(144[&rate=5.836058150882834E-4]:2.054606452107E-1,(145[&rate=5.836058150882834E-4]:1.782629483441E-1,141[&rate=5.836058150882834E-4]:1.755232223165E-1)[&rate=5.836058150882834E-4]:3.267714892155E-2)[&rate=5.836058150882834E-4]:1.49355083952E-1)[&rate=5.836058150882834E-4]:1.05019207323E0)[&rate=5.836058150882834E-4]:6.661120869599E-2)[&rate=5.836058150882834E-4]:2.092235339692E-1)[&rate=5.836058150882834E-4]:7.62815847239E-1)[&rate=5.836058150882834E-4]:3.238093119349E-1)[&rate=5.836058150882834E-4]:6.197938677508E-2)[&rate=5.836058150882834E-4]:1.455768392799E-1,((16[&rate=5.836058150882834E-4]:2.629390570995E0,147[&rate=5.836058150882834E-4]:6.012746940583E-1)[&rate=5.836058150882834E-4]:1.220473293596E-1,((99[&rate=5.836058150882834E-4]:6.890992289742E-1,96[&rate=5.836058150882834E-4]:6.535801032913E-1)[&rate=5.836058150882834E-4]:5.279016765346E-2,(98[&rate=5.836058150882834E-4]:6.615175699134E-1,((100[&rate=5.836058150882834E-4]:1.691279424054E-1,94[&rate=5.836058150882834E-4]:1.691279424054E-1)[&rate=5.836058150882834E-4]:1.415552484148E-1,95[&rate=5.836058150882834E-4]:3.953826443723E-1)[&rate=5.836058150882834E-4]:2.770638872898E-1)[&rate=5.836058150882834E-4]:5.8513903217E-2)[&rate=5.836058150882834E-4]:7.432880165348E-2)[&rate=5.836058150882834E-4]:8.933945458988E-2)[&rate=5.836058150882834E-4]:3.223447893344E-1,38[&rate=5.836058150882834E-4]:1.009323207233E0)[&rate=5.836058150882834E-4]:3.04731647486E-1,((35[&rate=5.836058150882834E-4]:7.190888830585E-2,(((121[&rate=5.836058150882834E-4]:1.973267827076E0,127[&rate=5.836058150882834E-4]:2.414363717487E0)[&rate=5.836058150882834E-4]:1.672026135187E-1,(((118[&rate=5.836058150882834E-4]:8.659751324111E-1,(69[&rate=5.836058150882834E-4]:5.644212853396E-1,(129[&rate=5.836058150882834E-4]:1.298530485759E-1,((130[&rate=5.836058150882834E-4]:5.826761700678E-2,131[&rate=5.836058150882834E-4]:6.100734303414E-2)[&rate=5.836058150882834E-4]:5.332802798154E-2,132[&rate=5.836058150882834E-4]:1.143353710157E-1)[&rate=5.836058150882834E-4]:1.825740358756E-2)[&rate=5.836058150882834E-4]:2.866230312842E-1)[&rate=5.836058150882834E-4]:3.125127511811E-1)[&rate=5.836058150882834E-4]:5.273378880144E-1,128[&rate=5.836058150882834E-4]:1.253586993028E0)[&rate=5.836058150882834E-4]:1.308980101347E-1,((((64[&rate=5.836058150882834E-4]:1.86952193481E-1,60[&rate=5.836058150882834E-4]:3.626726197433E-2)[&rate=5.836058150882834E-4]:8.60457367498E-2,62[&rate=5.836058150882834E-4]:3.140938206419E-1)[&rate=5.836058150882834E-4]:1.325806162477E-1,65[&rate=5.836058150882834E-4]:2.548936149718E-1)[&rate=5.836058150882834E-4]:3.790564148963E-1,(61[&rate=5.836058150882834E-4]:1.774495814679E-1,63[&rate=5.836058150882834E-4]:1.363536910569E-1)[&rate=5.836058150882834E-4]:6.48281270318E-1)[&rate=5.836058150882834E-4]:6.984801787742E-1)[&rate=5.836058150882834E-4]:1.58725163459E-1)[&rate=5.836058150882834E-4]:1.538094222394E-2,36[&rate=5.836058150882834E-4]:7.639932802378E-2)[&rate=5.836058150882834E-4]:4.208490274783E-2)[&rate=5.836058150882834E-4]:9.291075224063E-2,(((((48[&rate=5.836058150882834E-4]:2.216660561159E-1,42[&rate=5.836058150882834E-4]:1.834146899957E-1)[&rate=5.836058150882834E-4]:1.757641307608E-1,41[&rate=5.836058150882834E-4]:3.537143398823E-1)[&rate=5.836058150882834E-4]:2.337243848581E-2,(46[&rate=5.836058150882834E-4]:3.185351606989E-1,43[&rate=5.836058150882834E-4]:3.185351606989E-1)[&rate=5.836058150882834E-4]:1.131964264121E-1)[&rate=5.836058150882834E-4]:2.243287019324E-1,(51[&rate=5.836058150882834E-4]:5.883593963783E-1,(49[&rate=5.836058150882834E-4]:2.123249906583E-1,50[&rate=5.836058150882834E-4]:2.123249906583E-1)[&rate=5.836058150882834E-4]:3.705699248457E-1)[&rate=5.836058150882834E-4]:4.037848829369E-2)[&rate=5.836058150882834E-4]:9.070424862261E-2,((47[&rate=5.836058150882834E-4]:1.256118263491E-1,44[&rate=5.836058150882834E-4]:1.201473454748E-1)[&rate=5.836058150882834E-4]:2.857961788807E-1,45[&rate=5.836058150882834E-4]:4.032112839184E-1)[&rate=5.836058150882834E-4]:3.353565324363E-1)[&rate=5.836058150882834E-4]:1.816227351882E-1)[&rate=5.836058150882834E-4]:5.468697676568E-1)[&rate=5.836058150882834E-4]:2.126087086995E-1,((((((((52[&rate=5.836058150882834E-4]:3.079538654333E-1,((134[&rate=5.836058150882834E-4]:6.055751977334E-1,137[&rate=5.836058150882834E-4]:6.768080744456E-1)[&rate=5.836058150882834E-4]:2.301105932025E-1,133[&rate=5.836058150882834E-4]:8.658227772371E-1)[&rate=5.836058150882834E-4]:2.160138638531E-1)[&rate=5.836058150882834E-4]:5.777921521356E-2,(103[&rate=5.836058150882834E-4]:5.922231231382E-1,((12[&rate=5.836058150882834E-4]:2.926067336846E-1,5[&rate=5.836058150882834E-4]:2.542505693011E-1)[&rate=5.836058150882834E-4]:8.888811990679E-2,29[&rate=5.836058150882834E-4]:4.883441686599E-1)[&rate=5.836058150882834E-4]:3.367556668071E-1)[&rate=5.836058150882834E-4]:1.43780369207E0)[&rate=5.836058150882834E-4]:2.281228445869E-1,53[&rate=5.836058150882834E-4]:5.856592039224E-1)[&rate=5.836058150882834E-4]:1.167302441276E-1,((77[&rate=5.836058150882834E-4]:6.317199307554E-1,(((78[&rate=5.836058150882834E-4]:2.200019586311E-2,72[&rate=5.836058150882834E-4]:8.238764379809E-5)[&rate=5.836058150882834E-4]:2.426827500151E-1,((71[&rate=5.836058150882834E-4]:7.377937104361E-2,82[&rate=5.836058150882834E-4]:1.093958093997E-1)[&rate=5.836058150882834E-4]:1.303272858049E-1,79[&rate=5.836058150882834E-4]:2.315039171226E-1)[&rate=5.836058150882834E-4]:3.317902875569E-2)[&rate=5.836058150882834E-4]:1.510058771884E-1,(73[&rate=5.836058150882834E-4]:4.484171148212E-1,(80[&rate=5.836058150882834E-4]:9.341257343407E-2,81[&rate=5.836058150882834E-4]:9.341257343407E-2)[&rate=5.836058150882834E-4]:3.05689472894E-1)[&rate=5.836058150882834E-4]:8.367598656304E-3)[&rate=5.836058150882834E-4]:1.804146693327E-1)[&rate=5.836058150882834E-4]:8.829188277402E-2,(75[&rate=5.836058150882834E-4]:6.370615313662E-1,(74[&rate=5.836058150882834E-4]:5.903191004899E-1,(70[&rate=5.836058150882834E-4]:4.908269433741E-1,76[&rate=5.836058150882834E-4]:5.291831077576E-1)[&rate=5.836058150882834E-4]:6.11359927323E-2)[&rate=5.836058150882834E-4]:4.674243087637E-2)[&rate=5.836058150882834E-4]:8.842973421791E-2)[&rate=5.836058150882834E-4]:7.23361241078E-1)[&rate=5.836058150882834E-4]:3.488160495455E-1,125[&rate=5.836058150882834E-4]:8.408229839343E-1)[&rate=5.836058150882834E-4]:5.607678157765E-1,(((((54[&rate=5.836058150882834E-4]:6.369109573714E-2,58[&rate=5.836058150882834E-4]:1.210681449175E-1)[&rate=5.836058150882834E-4]:1.527849977533E-2,(37[&rate=5.836058150882834E-4]:1.373322769225E-1,(57[&rate=5.836058150882834E-4]:3.372653233571E-2,59[&rate=5.836058150882834E-4]:3.099429189858E-2)[&rate=5.836058150882834E-4]:6.808661890372E-2)[&rate=5.836058150882834E-4]:1.814005083039E-2)[&rate=5.836058150882834E-4]:3.434348860776E-1,56[&rate=5.836058150882834E-4]:4.524591263987E-1)[&rate=5.836058150882834E-4]:2.101952646929E-2,55[&rate=5.836058150882834E-4]:4.73478652868E-1)[&rate=5.836058150882834E-4]:3.280776634624E-1,68[&rate=5.836058150882834E-4]:7.605727097731E-1)[&rate=5.836058150882834E-4]:4.74351423271E-1)[&rate=5.836058150882834E-4]:1.785912216075E-1,((67[&rate=5.836058150882834E-4]:2.834433004768E-1,((124[&rate=5.836058150882834E-4]:4.373019775056E-2,123[&rate=5.836058150882834E-4]:4.646243818769E-2)[&rate=5.836058150882834E-4]:3.488321931142E-1,122[&rate=5.836058150882834E-4]:3.952946313019E-1)[&rate=5.836058150882834E-4]:3.894212195155E-1)[&rate=5.836058150882834E-4]:3.45411070606E-1,(((120[&rate=5.836058150882834E-4]:1.156939213139E0,126[&rate=5.836058150882834E-4]:4.671271014538E-1)[&rate=5.836058150882834E-4]:2.32017249275E-1,(119[&rate=5.836058150882834E-4]:1.428198103888E0,((138[&rate=5.836058150882834E-4]:2.026115449916E-1,136[&rate=5.836058150882834E-4]:7.110469567637E-2)[&rate=5.836058150882834E-4]:5.6325299689E-1,135[&rate=5.836058150882834E-4]:5.658645418815E-1)[&rate=5.836058150882834E-4]:5.143883565275E-1)[&rate=5.836058150882834E-4]:5.664876948416E-2)[&rate=5.836058150882834E-4]:8.232371517006E-1,66[&rate=5.836058150882834E-4]:2.752073127444E-1)[&rate=5.836058150882834E-4]:3.536470583384E-1)[&rate=5.836058150882834E-4]:2.369403457965E-1)[&rate=5.836058150882834E-4]:2.52283699242E-2,34[&rate=5.836058150882834E-4]:2.800938817341E-2)[&rate=5.836058150882834E-4]:3.327503009927E-2)[&rate=5.836058150882834E-4]:1.629093567597E-1,(33[&rate=5.836058150882834E-4]:1.917718931904E-1,32[&rate=5.836058150882834E-4]:1.862924411357E-1)[&rate=5.836058150882834E-4]:1.59835256776E-2);
tree STATE_80640000 [&joint=-20962.480189906586,lnP=-20962.480189906586] = [&R] (32[&rate=5.878748783879896E-4]:6.193857013794E-2,((33[&rate=5.878748783879896E-4]:7.11742994072E-3,34[&rate=5.878748783879896E-4]:2.355578610509E-2)[&rate=5.878748783879896E-4]:1.05470836792E-2,(((((((((101[&rate=5.878748783879896E-4]:6.03210272257E-1,((((((87[&rate=5.878748783879896E-4]:1.880715849567E-1,((93[&rate=5.878748783879896E-4]:1.17465086805E-1,((84[&rate=5.878748783879896E-4]:6.988653528201E-2,83[&rate=5.878748783879896E-4]:6.988653528201E-2)[&rate=5.878748783879896E-4]:1.475947071945E-2,85[&rate=5.878748783879896E-4]:8.464600600146E-2)[&rate=5.878748783879896E-4]:1.912045066654E-2)[&rate=5.878748783879896E-4]:1.328823378252E-2,86[&rate=5.878748783879896E-4]:1.170546904505E-1)[&rate=5.878748783879896E-4]:7.101689450622E-2)[&rate=5.878748783879896E-4]:2.273823358993E-2,(92[&rate=5.878748783879896E-4]:1.256605102186E-1,(91[&rate=5.878748783879896E-4]:5.588074438275E-2,90[&rate=5.878748783879896E-4]:5.588074438275E-2)[&rate=5.878748783879896E-4]:6.97797658359E-2)[&rate=5.878748783879896E-4]:9.884793846505E-2)[&rate=5.878748783879896E-4]:6.745476879656E-2,(89[&rate=5.878748783879896E-4]:6.894923663269E-2,88[&rate=5.878748783879896E-4]:5.525060649568E-2)[&rate=5.878748783879896E-4]:2.230139808476E-1)[&rate=5.878748783879896E-4]:6.81939256448E-1,3[&rate=5.878748783879896E-4]:4.204778163941E-1)[&rate=5.878748783879896E-4]:5.02475055324E-1,((18[&rate=5.878748783879896E-4]:6.237743299094E-1,(10[&rate=5.878748783879896E-4]:2.396686512655E-1,15[&rate=5.878748783879896E-4]:2.78024815649E-1)[&rate=5.878748783879896E-4]:3.375303361781E-1)[&rate=5.878748783879896E-4]:1.024536887337E-2,6[&rate=5.878748783879896E-4]:5.710060001526E-1)[&rate=5.878748783879896E-4]:4.040016660859E-1)[&rate=5.878748783879896E-4]:3.517600575261E-1,((102[&rate=5.878748783879896E-4]:2.444599366753E-2,((((28[&rate=5.878748783879896E-4]:5.31335278653E-1,21[&rate=5.878748783879896E-4]:5.066777444065E-1)[&rate=5.878748783879896E-4]:2.706143719765E-1,1[&rate=5.878748783879896E-4]:1.564828076649E-2)[&rate=5.878748783879896E-4]:1.044786909255E-1,24[&rate=5.878748783879896E-4]:9.009488895002E-1)[&rate=5.878748783879896E-4]:1.130227685027E-1,((140[&rate=5.878748783879896E-4]:5.243193806686E-1,11[&rate=5.878748783879896E-4]:5.434974628604E-1)[&rate=5.878748783879896E-4]:1.581180588722E-1,((25[&rate=5.878748783879896E-4]:5.510644057254E-1,20[&rate=5.878748783879896E-4]:5.318863235337E-1)[&rate=5.878748783879896E-4]:9.357299393697E-2,23[&rate=5.878748783879896E-4]:6.336784955528E-1)[&rate=5.878748783879896E-4]:1.52868533029E-1)[&rate=5.878748783879896E-4]:2.164657253114E-1)[&rate=5.878748783879896E-4]:1.72118171281E-1)[&rate=5.878748783879896E-4]:9.049023727052E-2,((142[&rate=5.878748783879896E-4]:3.700447689939E-1,(144[&rate=5.878748783879896E-4]:2.163958131625E-1,(141[&rate=5.878748783879896E-4]:7.841382627024E-2,145[&rate=5.878748783879896E-4]:8.115355229782E-2)[&rate=5.878748783879896E-4]:1.407217129196E-1)[&rate=5.878748783879896E-4]:1.481695037764E-1)[&rate=5.878748783879896E-4]:9.821702850992E-1,(((((17[&rate=5.878748783879896E-4]:4.98953069422E-1,14[&rate=5.878748783879896E-4]:4.605969050383E-1)[&rate=5.878748783879896E-4]:6.16388288852E-2,((9[&rate=5.878748783879896E-4]:4.683825631345E-1,113[&rate=5.878748783879896E-4]:4.766017412165E-1)[&rate=5.878748783879896E-4]:2.408968056326E-2,112[&rate=5.878748783879896E-4]:5.006914217798E-1)[&rate=5.878748783879896E-4]:2.154431214374E-2)[&rate=5.878748783879896E-4]:2.50511130964E-2,((30[&rate=5.878748783879896E-4]:4.014038980365E-1,4[&rate=5.878748783879896E-4]:2.288011583105E-1)[&rate=5.878748783879896E-4]:1.954932512847E-1,117[&rate=5.878748783879896E-4]:4.84568382198E-1)[&rate=5.878748783879896E-4]:6.545819084952E-2)[&rate=5.878748783879896E-4]:9.137844278895E-2,(110[&rate=5.878748783879896E-4]:5.835549660857E-1,105[&rate=5.878748783879896E-4]:5.616371578666E-1)[&rate=5.878748783879896E-4]:4.963087166844E-2)[&rate=5.878748783879896E-4]:4.09264064075E-1,(((148[&rate=5.878748783879896E-4]:2.670785094369E-1,143[&rate=5.878748783879896E-4]:2.643387834095E-1)[&rate=5.878748783879896E-4]:2.86018348629E-1,(((106[&rate=5.878748783879896E-4]:1.154426346848E-1,104[&rate=5.878748783879896E-4]:1.154426346848E-1)[&rate=5.878748783879896E-4]:2.414565024556E-1,(139[&rate=5.878748783879896E-4]:3.330262358574E-1,111[&rate=5.878748783879896E-4]:1.57683770104E-1)[&rate=5.878748783879896E-4]:2.156537232007E-1)[&rate=5.878748783879896E-4]:2.398962736292E-2,116[&rate=5.878748783879896E-4]:3.206147919006E-1)[&rate=5.878748783879896E-4]:1.941259017816E-1)[&rate=5.878748783879896E-4]:4.711463171482E-2,((108[&rate=5.878748783879896E-4]:4.640437616378E-1,(109[&rate=5.878748783879896E-4]:2.963030497755E-1,(114[&rate=5.878748783879896E-4]:1.41067208368E-1,107[&rate=5.878748783879896E-4]:2.013411809708E-1)[&rate=5.878748783879896E-4]:7.578378661296E-2)[&rate=5.878748783879896E-4]:1.896585200814E-1)[&rate=5.878748783879896E-4]:1.298175389804E-1,((19[&rate=5.878748783879896E-4]:4.970676134493E-1,13[&rate=5.878748783879896E-4]:4.587114490656E-1)[&rate=5.878748783879896E-4]:1.241086734006E-1,115[&rate=5.878748783879896E-4]:5.006283416444E-1)[&rate=5.878748783879896E-4]:3.569871239842E-2)[&rate=5.878748783879896E-4]:2.552827135416E-2)[&rate=5.878748783879896E-4]:4.03882247665E-1)[&rate=5.878748783879896E-4]:1.31682960483E-1)[&rate=5.878748783879896E-4]:9.296519310799E-3)[&rate=5.878748783879896E-4]:1.625164243335E-1)[&rate=5.878748783879896E-4]:3.312370690404E-1)[&rate=5.878748783879896E-4]:8.885244835465E-1,147[&rate=5.878748783879896E-4]:5.7594764599E-1)[&rate=5.878748783879896E-4]:5.717864358307E-2,(16[&rate=5.878748783879896E-4]:2.606146302263E0,40[&rate=5.878748783879896E-4]:5.206533761461E-1)[&rate=5.878748783879896E-4]:5.509586424672E-2)[&rate=5.878748783879896E-4]:1.178095173738E-2,((98[&rate=5.878748783879896E-4]:6.735215676077E-1,(((100[&rate=5.878748783879896E-4]:3.761997902872E-1,94[&rate=5.878748783879896E-4]:3.761997902872E-1)[&rate=5.878748783879896E-4]:9.717030836696E-2,95[&rate=5.878748783879896E-4]:5.580695522062E-1)[&rate=5.878748783879896E-4]:8.879066440686E-2,(99[&rate=5.878748783879896E-4]:5.80375977168E-1,96[&rate=5.878748783879896E-4]:5.448568514852E-1)[&rate=5.878748783879896E-4]:7.741320119351E-2)[&rate=5.878748783879896E-4]:3.75903127434E-2)[&rate=5.878748783879896E-4]:4.169588163179E-2,(((((31[&rate=5.878748783879896E-4]:6.47559574339E-1,((7[&rate=5.878748783879896E-4]:1.157085413859E-1,8[&rate=5.878748783879896E-4]:1.157085413859E-1)[&rate=5.878748783879896E-4]:3.263821426975E-1,26[&rate=5.878748783879896E-4]:5.489399991519E-1)[&rate=5.878748783879896E-4]:5.47839587487E-2)[&rate=5.878748783879896E-4]:8.579040154578E-2,(22[&rate=5.878748783879896E-4]:5.587096071695E-1,27[&rate=5.878748783879896E-4]:5.751479633339E-1)[&rate=5.878748783879896E-4]:1.198458481672E-1)[&rate=5.878748783879896E-4]:3.265824300272E-1,2[&rate=5.878748783879896E-4]:8.325351456379E-1)[&rate=5.878748783879896E-4]:1.595880001092E0,97[&rate=5.878748783879896E-4]:4.006510925345E-1)[&rate=5.878748783879896E-4]:9.944191215727E-2,39[&rate=5.878748783879896E-4]:5.711312560579E-1)[&rate=5.878748783879896E-4]:1.567089263526E-2)[&rate=5.878748783879896E-4]:7.280434369377E-4)[&rate=5.878748783879896E-4]:1.85347937217E-2,146[&rate=5.878748783879896E-4]:7.262835650868E-1)[&rate=5.878748783879896E-4]:1.526811851808E-1,38[&rate=5.878748783879896E-4]:6.904401601036E-1)[&rate=5.878748783879896E-4]:3.952558036817E-1,(((((65[&rate=5.878748783879896E-4]:4.375235419261E-1,((64[&rate=5.878748783879896E-4]:4.35895700909E-1,62[&rate=5.878748783879896E-4]:4.7699159132E-1)[&rate=5.878748783879896E-4]:2.468079705848E-2,60[&rate=5.878748783879896E-4]:3.098915664608E-1)[&rate=5.878748783879896E-4]:1.276319754653E-1)[&rate=5.878748783879896E-4]:1.745110946346E-1,(61[&rate=5.878748783879896E-4]:1.045994843132E-1,63[&rate=5.878748783879896E-4]:6.350359390213E-2)[&rate=5.878748783879896E-4]:6.992159741653E-1)[&rate=5.878748783879896E-4]:9.244142580416E-1,((118[&rate=5.878748783879896E-4]:7.464245504333E-1,(((132[&rate=5.878748783879896E-4]:1.46213095223E-1,129[&rate=5.878748783879896E-4]:1.434733691956E-1)[&rate=5.878748783879896E-4]:9.298820718819E-2,(131[&rate=5.878748783879896E-4]:1.582028464882E-1,130[&rate=5.878748783879896E-4]:1.554631204609E-1)[&rate=5.878748783879896E-4]:8.099845592295E-2)[&rate=5.878748783879896E-4]:2.097871683738E-1,69[&rate=5.878748783879896E-4]:5.941939502372E-1)[&rate=5.878748783879896E-4]:1.631895043058E-1)[&rate=5.878748783879896E-4]:4.767250993199E-1,128[&rate=5.878748783879896E-4]:1.083423622356E0)[&rate=5.878748783879896E-4]:5.050800667669E-1)[&rate=5.878748783879896E-4]:3.282758383947E-2,((((((48[&rate=5.878748783879896E-4]:3.992075390491E-1,(42[&rate=5.878748783879896E-4]:1.977037923708E-1,41[&rate=5.878748783879896E-4]:1.922393114965E-1)[&rate=5.878748783879896E-4]:1.632523805581E-1)[&rate=5.878748783879896E-4]:8.763915188121E-2,43[&rate=5.878748783879896E-4]:4.977756526788E-1)[&rate=5.878748783879896E-4]:4.340265440583E-2,46[&rate=5.878748783879896E-4]:5.411783070847E-1)[&rate=5.878748783879896E-4]:3.602096197965E-2,(49[&rate=5.878748783879896E-4]:4.476909005788E-1,50[&rate=5.878748783879896E-4]:4.476909005788E-1)[&rate=5.878748783879896E-4]:9.672148323977E-2)[&rate=5.878748783879896E-4]:3.785962600556E-2,51[&rate=5.878748783879896E-4]:5.877364906984E-1)[&rate=5.878748783879896E-4]:2.19822132797E-2,(45[&rate=5.878748783879896E-4]:6.067516246746E-1,(47[&rate=5.878748783879896E-4]:1.24177564493E-1,44[&rate=5.878748783879896E-4]:1.187130836187E-1)[&rate=5.878748783879896E-4]:4.90770781493E-1)[&rate=5.878748783879896E-4]:2.209276236362E-2)[&rate=5.878748783879896E-4]:2.190906736328E-1)[&rate=5.878748783879896E-4]:2.298532406402E-1,(35[&rate=5.878748783879896E-4]:8.742660029985E-2,((121[&rate=5.878748783879896E-4]:1.054659644223E0,127[&rate=5.878748783879896E-4]:1.495755534634E0)[&rate=5.878748783879896E-4]:1.046558384492E0,36[&rate=5.878748783879896E-4]:2.176597392049E-2)[&rate=5.878748783879896E-4]:1.122359688451E-1)[&rate=5.878748783879896E-4]:2.349907900149E-1)[&rate=5.878748783879896E-4]:1.60913126955E-1)[&rate=5.878748783879896E-4]:1.102291949606E-1,(((57[&rate=5.878748783879896E-4]:4.456553200018E-1,(((55[&rate=5.878748783879896E-4]:2.762876873971E-1,56[&rate=5.878748783879896E-4]:2.762876873971E-1)[&rate=5.878748783879896E-4]:6.339466099803E-2,54[&rate=5.878748783879896E-4]:3.096277035865E-1)[&rate=5.878748783879896E-4]:1.731248725036E-2,((59[&rate=5.878748783879896E-4]:1.806478249878E-1,37[&rate=5.878748783879896E-4]:2.188991911081E-1)[&rate=5.878748783879896E-4]:7.335166189363E-2,58[&rate=5.878748783879896E-4]:2.731251699416E-1)[&rate=5.878748783879896E-4]:1.111920700756E-1)[&rate=5.878748783879896E-4]:7.773152260758E-2)[&rate=5.878748783879896E-4]:2.3748029275E-1,68[&rate=5.878748783879896E-4]:6.312230444457E-1)[&rate=5.878748783879896E-4]:3.199288549188E-1,((((((82[&rate=5.878748783879896E-4]:4.617595421091E-1,((78[&rate=5.878748783879896E-4]:5.37478107198E-2,72[&rate=5.878748783879896E-4]:3.183000250049E-2)[&rate=5.878748783879896E-4]:2.435620980002E-1,(79[&rate=5.878748783879896E-4]:1.002417895528E-1,71[&rate=5.878748783879896E-4]:7.284452927878E-2)[&rate=5.878748783879896E-4]:1.970681191672E-1)[&rate=5.878748783879896E-4]:1.56230455307E-1)[&rate=5.878748783879896E-4]:1.044339052154E-1,77[&rate=5.878748783879896E-4]:5.935907075985E-1)[&rate=5.878748783879896E-4]:1.989017269572E-2,(73[&rate=5.878748783879896E-4]:6.103261607016E-1,(80[&rate=5.878748783879896E-4]:4.378885855709E-2,81[&rate=5.878748783879896E-4]:4.378885855709E-2)[&rate=5.878748783879896E-4]:5.172222336514E-1)[&rate=5.878748783879896E-4]:8.634171647363E-3)[&rate=5.878748783879896E-4]:1.024787555361E-1,(75[&rate=5.878748783879896E-4]:5.713643223121E-1,((70[&rate=5.878748783879896E-4]:4.66472850172E-1,76[&rate=5.878748783879896E-4]:5.048290145555E-1)[&rate=5.878748783879896E-4]:2.681268353237E-2,74[&rate=5.878748783879896E-4]:5.316416980878E-1)[&rate=5.878748783879896E-4]:3.972262422422E-2)[&rate=5.878748783879896E-4]:1.50074765573E-1)[&rate=5.878748783879896E-4]:8.203924094246E-1,(((103[&rate=5.878748783879896E-4]:9.032166533621E-1,((12[&rate=5.878748783879896E-4]:3.625559558499E-1,5[&rate=5.878748783879896E-4]:3.241997914664E-1)[&rate=5.878748783879896E-4]:1.723002928197E-1,29[&rate=5.878748783879896E-4]:6.417055637381E-1)[&rate=5.878748783879896E-4]:4.943878019528E-1)[&rate=5.878748783879896E-4]:1.524088552039E0,52[&rate=5.878748783879896E-4]:7.630114708401E-1)[&rate=5.878748783879896E-4]:2.398192488339E-2,((134[&rate=5.878748783879896E-4]:4.493499718203E-1,(137[&rate=5.878748783879896E-4]:1.417459800711E-1,133[&rate=5.878748783879896E-4]:1.006500896601E-1)[&rate=5.878748783879896E-4]:3.788368684614E-1)[&rate=5.878748783879896E-4]:1.034233187332E0,53[&rate=5.878748783879896E-4]:7.316406484855E-1)[&rate=5.878748783879896E-4]:4.715602592665E-2)[&rate=5.878748783879896E-4]:1.657176428535E-2)[&rate=5.878748783879896E-4]:2.239647834268E-1,125[&rate=5.878748783879896E-4]:8.089507084631E-1)[&rate=5.878748783879896E-4]:3.088678575682E-1)[&rate=5.878748783879896E-4]:1.901284506381E-1)[&rate=5.878748783879896E-4]:1.733767974822E-1,(((67[&rate=5.878748783879896E-4]:3.665441028128E-1,(122[&rate=5.878748783879896E-4]:4.82001977786E-1,(124[&rate=5.878748783879896E-4]:1.305293158356E-1,123[&rate=5.878748783879896E-4]:1.332615562727E-1)[&rate=5.878748783879896E-4]:3.487404215133E-1)[&rate=5.878748783879896E-4]:3.858146753675E-1)[&rate=5.878748783879896E-4]:2.632503722443E-1,66[&rate=5.878748783879896E-4]:6.297944750571E-1)[&rate=5.878748783879896E-4]:2.229024962558E-2,((120[&rate=5.878748783879896E-4]:1.727623942823E0,126[&rate=5.878748783879896E-4]:1.037811831138E0)[&rate=5.878748783879896E-4]:2.132413123202E-1,(((138[&rate=5.878748783879896E-4]:2.775779816895E-1,136[&rate=5.878748783879896E-4]:1.460711323743E-1)[&rate=5.878748783879896E-4]:6.505466237225E-1,135[&rate=5.878748783879896E-4]:7.28124605412E-1)[&rate=5.878748783879896E-4]:8.066316201643E-1,119[&rate=5.878748783879896E-4]:1.882701431056E0)[&rate=5.878748783879896E-4]:1.540542350466E-1)[&rate=5.878748783879896E-4]:6.482057709091E-1)[&rate=5.878748783879896E-4]:1.148517850299E-1)[&rate=5.878748783879896E-4]:1.301800587018E-1)[&rate=5.878748783879896E-4]:4.975350857273E-2);
tree STATE_80730000 [&joint=-20988.651115341,lnP=-20988.651115341] = [&R] (((((((((100[&rate=5.163503853720423E-4]:2.636220545444E-1,94[&rate=5.163503853720423E-4]:2.636220545444E-1)[&rate=5.163503853720423E-4]:1.204666786212E-1,95[&rate=5.163503853720423E-4]:4.687881867176E-1)[&rate=5.163503853720423E-4]:1.676930007808E-1,((96[&rate=5.163503853720423E-4]:5.055485157752E-1,99[&rate=5.163503853720423E-4]:5.410676414581E-1)[&rate=5.163503853720423E-4]:8.115649338405E-2,98[&rate=5.163503853720423E-4]:6.003662113449E-1)[&rate=5.163503853720423E-4]:2.518601440481E-2)[&rate=5.163503853720423E-4]:3.987477176339E-1,(40[&rate=5.163503853720423E-4]:7.902430735349E-1,(((101[&rate=5.163503853720423E-4]:6.942663191039E-1,(((((6[&rate=5.163503853720423E-4]:2.954421147367E-1,(10[&rate=5.163503853720423E-4]:2.177391530751E-1,15[&rate=5.163503853720423E-4]:2.560953174585E-1)[&rate=5.163503853720423E-4]:9.414131782602E-2)[&rate=5.163503853720423E-4]:1.599180082333E-1,18[&rate=5.163503853720423E-4]:5.183738216002E-1)[&rate=5.163503853720423E-4]:1.680745839436E-1,3[&rate=5.163503853720423E-4]:5.713799123931E-1)[&rate=5.163503853720423E-4]:2.042702623841E-1,(((((86[&rate=5.163503853720423E-4]:7.267269311652E-2,83[&rate=5.163503853720423E-4]:7.267269311652E-2)[&rate=5.163503853720423E-4]:9.401205294004E-2,(84[&rate=5.163503853720423E-4]:1.351275410764E-1,(85[&rate=5.163503853720423E-4]:7.511194441215E-2,93[&rate=5.163503853720423E-4]:8.881057454917E-2)[&rate=5.163503853720423E-4]:6.001559666421E-2)[&rate=5.163503853720423E-4]:3.15572049802E-2)[&rate=5.163503853720423E-4]:1.248249471331E-2,(92[&rate=5.163503853720423E-4]:2.83581398791E-2,(91[&rate=5.163503853720423E-4]:2.073574914217E-2,90[&rate=5.163503853720423E-4]:2.073574914217E-2)[&rate=5.163503853720423E-4]:7.622390736936E-3)[&rate=5.163503853720423E-4]:1.645077310278E-1)[&rate=5.163503853720423E-4]:3.4067885389E-2,87[&rate=5.163503853720423E-4]:2.132351261589E-1)[&rate=5.163503853720423E-4]:2.650948481537E-1,(89[&rate=5.163503853720423E-4]:1.360731541642E-1,88[&rate=5.163503853720423E-4]:1.223745240272E-1)[&rate=5.163503853720423E-4]:3.559554502854E-1)[&rate=5.163503853720423E-4]:8.370462278618E-1)[&rate=5.163503853720423E-4]:7.315975478278E-1,(((142[&rate=5.163503853720423E-4]:4.59465573726E-1,(141[&rate=5.163503853720423E-4]:3.129571269793E-1,(144[&rate=5.163503853720423E-4]:2.070085810689E-1,145[&rate=5.163503853720423E-4]:2.124880331238E-1)[&rate=5.163503853720423E-4]:1.032088198831E-1)[&rate=5.163503853720423E-4]:1.437687207191E-1)[&rate=5.163503853720423E-4]:1.02687117543E0,((((105[&rate=5.163503853720423E-4]:6.75734799198E-1,117[&rate=5.163503853720423E-4]:7.058717854994E-1)[&rate=5.163503853720423E-4]:1.033495029834E-1,110[&rate=5.163503853720423E-4]:8.010021104004E-1)[&rate=5.163503853720423E-4]:1.369327381791E-1,(113[&rate=5.163503853720423E-4]:7.263872511251E-1,((17[&rate=5.163503853720423E-4]:3.613102248768E-1,14[&rate=5.163503853720423E-4]:3.229540604931E-1)[&rate=5.163503853720423E-4]:3.898393685576E-1,(((30[&rate=5.163503853720423E-4]:3.53795604958E-1,4[&rate=5.163503853720423E-4]:1.81192865232E-1)[&rate=5.163503853720423E-4]:4.149605803317E-1,112[&rate=5.163503853720423E-4]:6.536876921388E-1)[&rate=5.163503853720423E-4]:5.402288458037E-2,9[&rate=5.163503853720423E-4]:6.994913986371E-1)[&rate=5.163503853720423E-4]:5.082852331453E-3)[&rate=5.163503853720423E-4]:1.359382207441E-2)[&rate=5.163503853720423E-4]:2.170270495092E-1)[&rate=5.163503853720423E-4]:1.203350169037E-1,((((108[&rate=5.163503853720423E-4]:3.841300454172E-1,107[&rate=5.163503853720423E-4]:3.868697714446E-1)[&rate=5.163503853720423E-4]:1.066561332552E-1,(114[&rate=5.163503853720423E-4]:2.484347844979E-1,109[&rate=5.163503853720423E-4]:3.278868392924E-1)[&rate=5.163503853720423E-4]:1.848171475991E-1)[&rate=5.163503853720423E-4]:2.208568190249E-1,((19[&rate=5.163503853720423E-4]:4.259057794551E-1,13[&rate=5.163503853720423E-4]:3.875496150714E-1)[&rate=5.163503853720423E-4]:2.655497525476E-1,115[&rate=5.163503853720423E-4]:5.709075867972E-1)[&rate=5.163503853720423E-4]:8.320116432474E-2)[&rate=5.163503853720423E-4]:1.892799582968E-1,((148[&rate=5.163503853720423E-4]:1.97195457811E-1,143[&rate=5.163503853720423E-4]:1.944557317836E-1)[&rate=5.163503853720423E-4]:5.336326468696E-1,((104[&rate=5.163503853720423E-4]:1.641332453434E-1,(111[&rate=5.163503853720423E-4]:1.232011918699E-1,(106[&rate=5.163503853720423E-4]:1.010579297863E-1,139[&rate=5.163503853720423E-4]:2.928387517041E-1)[&rate=5.163503853720423E-4]:5.704905919168E-3)[&rate=5.163503853720423E-4]:5.737040963795E-2)[&rate=5.163503853720423E-4]:5.390148283451E-1,116[&rate=5.163503853720423E-4]:6.428741010858E-1)[&rate=5.163503853720423E-4]:4.959783921104E-2)[&rate=5.163503853720423E-4]:1.509167691219E-1)[&rate=5.163503853720423E-4]:1.381688272973E-1)[&rate=5.163503853720423E-4]:2.499846918922E-1)[&rate=5.163503853720423E-4]:8.047015321722E-2,(((140[&rate=5.163503853720423E-4]:4.920703559239E-1,11[&rate=5.163503853720423E-4]:5.112484381157E-1)[&rate=5.163503853720423E-4]:3.519075867259E-1,((20[&rate=5.163503853720423E-4]:4.345829579572E-1,25[&rate=5.163503853720423E-4]:4.537610401489E-1)[&rate=5.163503853720423E-4]:3.064130669203E-1,23[&rate=5.163503853720423E-4]:7.492152029596E-1)[&rate=5.163503853720423E-4]:1.988723287312E-1)[&rate=5.163503853720423E-4]:3.907950471416E-1,((24[&rate=5.163503853720423E-4]:1.052990012935E0,((28[&rate=5.163503853720423E-4]:7.629626536894E-1,21[&rate=5.163503853720423E-4]:7.383051194429E-1)[&rate=5.163503853720423E-4]:1.428533848848E-1,1[&rate=5.163503853720423E-4]:1.195146687112E-1)[&rate=5.163503853720423E-4]:1.526534264155E-1)[&rate=5.163503853720423E-4]:2.22206078601E-1,102[&rate=5.163503853720423E-4]:1.135522559197E-1)[&rate=5.163503853720423E-4]:7.4645391406E-2)[&rate=5.163503853720423E-4]:1.320339125821E-1)[&rate=5.163503853720423E-4]:1.897558887246E-1)[&rate=5.163503853720423E-4]:1.897583225265E-1)[&rate=5.163503853720423E-4]:7.957177354391E-1,97[&rate=5.163503853720423E-4]:4.457816441831E-1)[&rate=5.163503853720423E-4]:7.755440282658E-2,(147[&rate=5.163503853720423E-4]:6.271807456746E-1,((2[&rate=5.163503853720423E-4]:1.31747022942E0,((22[&rate=5.163503853720423E-4]:5.961092990466E-1,27[&rate=5.163503853720423E-4]:6.12547655211E-1)[&rate=5.163503853720423E-4]:4.447966667834E-1,(31[&rate=5.163503853720423E-4]:1.032207097246E0,(26[&rate=5.163503853720423E-4]:7.974555843687E-1,(7[&rate=5.163503853720423E-4]:2.071878101431E-1,8[&rate=5.163503853720423E-4]:2.071878101431E-1)[&rate=5.163503853720423E-4]:4.83418459157E-1)[&rate=5.163503853720423E-4]:1.909158964385E-1)[&rate=5.163503853720423E-4]:6.349338913245E-2)[&rate=5.163503853720423E-4]:4.491670033159E-1)[&rate=5.163503853720423E-4]:8.716419574066E-1,16[&rate=5.163503853720423E-4]:2.317879310114E0)[&rate=5.163503853720423E-4]:3.374173124972E-1)[&rate=5.163503853720423E-4]:2.457060188156E-2)[&rate=5.163503853720423E-4]:1.95868775159E-1)[&rate=5.163503853720423E-4]:1.056415693024E-1)[&rate=5.163503853720423E-4]:4.285448304761E-2,146[&rate=5.163503853720423E-4]:1.05895770512E0)[&rate=5.163503853720423E-4]:2.663198685989E-2,39[&rate=5.163503853720423E-4]:9.653711127448E-1)[&rate=5.163503853720423E-4]:2.96095725294E-1,38[&rate=5.163503853720423E-4]:1.19316082711E0)[&rate=5.163503853720423E-4]:2.587361941146E-1,(((((49[&rate=5.163503853720423E-4]:4.806461309634E-1,50[&rate=5.163503853720423E-4]:4.806461309634E-1)[&rate=5.163503853720423E-4]:1.141071340171E-1,((43[&rate=5.163503853720423E-4]:4.940923837107E-1,(46[&rate=5.163503853720423E-4]:4.802926063593E-1,((48[&rate=5.163503853720423E-4]:2.993977017088E-1,42[&rate=5.163503853720423E-4]:2.611463355886E-1)[&rate=5.163503853720423E-4]:1.447997485089E-1,41[&rate=5.163503853720423E-4]:4.004816032233E-1)[&rate=5.163503853720423E-4]:2.516619439309E-2)[&rate=5.163503853720423E-4]:1.379977735132E-2)[&rate=5.163503853720423E-4]:8.415260902747E-2,((47[&rate=5.163503853720423E-4]:3.524542215026E-1,44[&rate=5.163503853720423E-4]:3.469897406284E-1)[&rate=5.163503853720423E-4]:1.501018485889E-1,51[&rate=5.163503853720423E-4]:4.7523366572E-1)[&rate=5.163503853720423E-4]:7.568892264662E-2)[&rate=5.163503853720423E-4]:4.929515748811E-2)[&rate=5.163503853720423E-4]:1.174818409527E-1,45[&rate=5.163503853720423E-4]:7.368252698675E-1)[&rate=5.163503853720423E-4]:4.021237711233E-1,((128[&rate=5.163503853720423E-4]:1.374858450214E0,((((60[&rate=5.163503853720423E-4]:1.659383657428E-1,64[&rate=5.163503853720423E-4]:3.166232972495E-1)[&rate=5.163503853720423E-4]:1.603128730561E-2,65[&rate=5.163503853720423E-4]:1.819696530484E-1)[&rate=5.163503853720423E-4]:2.377588871555E-2,62[&rate=5.163503853720423E-4]:3.975263636817E-1)[&rate=5.163503853720423E-4]:1.186960432689E-1,(61[&rate=5.163503853720423E-4]:1.056389674123E-1,63[&rate=5.163503853720423E-4]:6.454307700125E-2)[&rate=5.163503853720423E-4]:4.105834395384E-1)[&rate=5.163503853720423E-4]:9.983620706604E-1)[&rate=5.163503853720423E-4]:3.409990970979E-1,((((132[&rate=5.163503853720423E-4]:1.418770757528E-1,(131[&rate=5.163503853720423E-4]:1.096667759301E-1,130[&rate=5.163503853720423E-4]:1.069270499028E-1)[&rate=5.163503853720423E-4]:3.22102998227E-2)[&rate=5.163503853720423E-4]:4.283765646128E-2,129[&rate=5.163503853720423E-4]:1.819750061867E-1)[&rate=5.163503853720423E-4]:1.06364284163E0,118[&rate=5.163503853720423E-4]:1.382604149186E0)[&rate=5.163503853720423E-4]:3.115066362061E-2,69[&rate=5.163503853720423E-4]:1.424713716917E0)[&rate=5.163503853720423E-4]:4.418287619021E-1)[&rate=5.163503853720423E-4]:1.964877059704E-1)[&rate=5.163503853720423E-4]:3.225289466973E-1,((35[&rate=5.163503853720423E-4]:1.791325552435E-2,(121[&rate=5.163503853720423E-4]:2.006129885906E0,127[&rate=5.163503853720423E-4]:2.447225776317E0)[&rate=5.163503853720423E-4]:1.378107668788E-1)[&rate=5.163503853720423E-4]:1.343659036143E-2,36[&rate=5.163503853720423E-4]:7.792518835154E-2)[&rate=5.163503853720423E-4]:6.747572308059E-1)[&rate=5.163503853720423E-4]:1.434244980172E-1)[&rate=5.163503853720423E-4]:1.192033731815E-1,((((67[&rate=5.163503853720423E-4]:2.553220197297E-1,(122[&rate=5.163503853720423E-4]:3.556958692931E-1,(123[&rate=5.163503853720423E-4]:2.20798965366E-1,124[&rate=5.163503853720423E-4]:2.180667249288E-1)[&rate=5.163503853720423E-4]:1.348969039271E-1)[&rate=5.163503853720423E-4]:4.008987007773E-1)[&rate=5.163503853720423E-4]:2.745215729371E-1,((((120[&rate=5.163503853720423E-4]:1.156127028492E0,((138[&rate=5.163503853720423E-4]:1.877563954248E-1,136[&rate=5.163503853720423E-4]:5.624954610957E-2)[&rate=5.163503853720423E-4]:6.085902217991E-1,135[&rate=5.163503853720423E-4]:5.963466172238E-1)[&rate=5.163503853720423E-4]:3.077256167479E-1)[&rate=5.163503853720423E-4]:3.690136768887E-1,119[&rate=5.163503853720423E-4]:1.62103111634E0)[&rate=5.163503853720423E-4]:2.300513878816E-1,126[&rate=5.163503853720423E-4]:1.065379981578E0)[&rate=5.163503853720423E-4]:4.626952473745E-1,66[&rate=5.163503853720423E-4]:2.809010392672E-1)[&rate=5.163503853720423E-4]:2.489425533996E-1)[&rate=5.163503853720423E-4]:3.977112851938E-1,(32[&rate=5.163503853720423E-4]:2.445679419267E-2,33[&rate=5.163503853720423E-4]:2.993624624739E-2)[&rate=5.163503853720423E-4]:1.816657681874E-2)[&rate=5.163503853720423E-4]:3.109521773186E-2,((((53[&rate=5.163503853720423E-4]:1.011132881632E0,((((((79[&rate=5.163503853720423E-4]:2.896369910223E-1,82[&rate=5.163503853720423E-4]:2.978561691044E-1)[&rate=5.163503853720423E-4]:1.010818255434E-2,(78[&rate=5.163503853720423E-4]:3.725994005952E-2,72[&rate=5.163503853720423E-4]:1.534213184021E-2)[&rate=5.163503853720423E-4]:2.624852335171E-1)[&rate=5.163503853720423E-4]:7.356896559956E-2,(73[&rate=5.163503853720423E-4]:2.657326366556E-1,77[&rate=5.163503853720423E-4]:2.602531846009E-1)[&rate=5.163503853720423E-4]:1.486773929315E-1)[&rate=5.163503853720423E-4]:2.398498883402E-1,(71[&rate=5.163503853720423E-4]:3.99418126669E-1,(80[&rate=5.163503853720423E-4]:2.141208326179E-1,81[&rate=5.163503853720423E-4]:2.141208326179E-1)[&rate=5.163503853720423E-4]:2.044753762429E-1)[&rate=5.163503853720423E-4]:1.863486405733E-1)[&rate=5.163503853720423E-4]:7.183942550672E-2,(((76[&rate=5.163503853720423E-4]:3.782794427484E-1,70[&rate=5.163503853720423E-4]:3.399232783649E-1)[&rate=5.163503853720423E-4]:6.465195664832E-2,74[&rate=5.163503853720423E-4]:4.429313993967E-1)[&rate=5.163503853720423E-4]:4.700836575509E-2,75[&rate=5.163503853720423E-4]:4.899397651518E-1)[&rate=5.163503853720423E-4]:2.361595782821E-1)[&rate=5.163503853720423E-4]:9.98182198597E-1,((52[&rate=5.163503853720423E-4]:7.950657205458E-1,((137[&rate=5.163503853720423E-4]:2.496099359844E-1,133[&rate=5.163503853720423E-4]:2.085140455734E-1)[&rate=5.163503853720423E-4]:3.593225861508E-1,134[&rate=5.163503853720423E-4]:5.37699645423E-1)[&rate=5.163503853720423E-4]:1.001111864478E0)[&rate=5.163503853720423E-4]:4.596852576186E-2,(103[&rate=5.163503853720423E-4]:8.086957210518E-1,((12[&rate=5.163503853720423E-4]:1.706773532914E-1,5[&rate=5.163503853720423E-4]:1.323211889079E-1)[&rate=5.163503853720423E-4]:2.525979772495E-1,29[&rate=5.163503853720423E-4]:5.301246456094E-1)[&rate=5.163503853720423E-4]:5.114477877712E-1)[&rate=5.163503853720423E-4]:1.696632259817E0)[&rate=5.163503853720423E-4]:1.449809584226E-1)[&rate=5.163503853720423E-4]:3.331439821335E-2)[&rate=5.163503853720423E-4]:2.64575310202E-1,125[&rate=5.163503853720423E-4]:1.065325678173E0)[&rate=5.163503853720423E-4]:1.69228396498E-1,((((58[&rate=5.163503853720423E-4]:2.546085570855E-1,(56[&rate=5.163503853720423E-4]:1.183375591085E-1,55[&rate=5.163503853720423E-4]:1.183375591085E-1)[&rate=5.163503853720423E-4]:1.089485936053E-1)[&rate=5.163503853720423E-4]:6.588017818989E-2,((37[&rate=5.163503853720423E-4]:1.651583482133E-1,57[&rate=5.163503853720423E-4]:1.296392225302E-1)[&rate=5.163503853720423E-4]:2.5764000022E-2,54[&rate=5.163503853720423E-4]:1.144196159948E-1)[&rate=5.163503853720423E-4]:1.486920701002E-1)[&rate=5.163503853720423E-4]:1.002728216238E-1,59[&rate=5.163503853720423E-4]:4.016358738391E-1)[&rate=5.163503853720423E-4]:4.016772082107E-1,68[&rate=5.163503853720423E-4]:7.541327541809E-1)[&rate=5.163503853720423E-4]:3.137546538233E-1)[&rate=5.163503853720423E-4]:4.258533328607E-1,34[&rate=5.163503853720423E-4]:8.300640446252E-2)[&rate=5.163503853720423E-4]:1.262999249984E-2)[&rate=5.163503853720423E-4]:1.008485229795E-2);
```
