## Supplementary File S2 for "Epidemiological and genomic investigation of chikungunya virus in Rio de Janeiro state, Brazil, between 2015 and 2018": empirical.trees (part 14 of 15)

```
tree STATE_80820000 [&joint=-20971.03275306884,lnP=-20971.03275306884] = [&R] (((((((((((99[&rate=5.815009371762657E-4]:4.372420530483E-1,96[&rate=5.815009371762657E-4]:4.017229273654E-1)[&rate=5.815009371762657E-4]:1.338400304233E-1,98[&rate=5.815009371762657E-4]:5.492241599743E-1)[&rate=5.815009371762657E-4]:5.515733062011E-2,((100[&rate=5.815009371762657E-4]:1.903776611437E-1,94[&rate=5.815009371762657E-4]:1.903776611437E-1)[&rate=5.815009371762657E-4]:2.087748737798E-1,95[&rate=5.815009371762657E-4]:4.838519884755E-1)[&rate=5.815009371762657E-4]:1.314584638677E-1)[&rate=5.815009371762657E-4]:3.983317624679E-2,(40[&rate=5.815009371762657E-4]:4.966384559673E-1,147[&rate=5.815009371762657E-4]:5.540155051476E-1)[&rate=5.815009371762657E-4]:1.916091032763E-2)[&rate=5.815009371762657E-4]:2.911714219744E-3,((146[&rate=5.815009371762657E-4]:6.300318903915E-1,((101[&rate=5.815009371762657E-4]:7.524803063852E-1,(((((6[&rate=5.815009371762657E-4]:7.334473724967E-1,(10[&rate=5.815009371762657E-4]:6.470504157583E-1,15[&rate=5.815009371762657E-4]:6.854065801418E-1)[&rate=5.815009371762657E-4]:1.028353129027E-1)[&rate=5.815009371762657E-4]:7.070261585313E-2,18[&rate=5.815009371762657E-4]:8.671636869799E-1)[&rate=5.815009371762657E-4]:2.30821696353E-1,3[&rate=5.815009371762657E-4]:9.829168901823E-1)[&rate=5.815009371762657E-4]:2.06623430027E-1,((89[&rate=5.815009371762657E-4]:1.501299668854E-1,88[&rate=5.815009371762657E-4]:1.364313367484E-1)[&rate=5.815009371762657E-4]:6.712395260045E-1,(87[&rate=5.815009371762657E-4]:2.507132954084E-1,((92[&rate=5.815009371762657E-4]:6.540932721943E-2,(91[&rate=5.815009371762657E-4]:2.783020090002E-2,90[&rate=5.815009371762657E-4]:2.783020090002E-2)[&rate=5.815009371762657E-4]:3.757912631941E-2)[&rate=5.815009371762657E-4]:5.351605326117E-2,((((86[&rate=5.815009371762657E-4]:8.495547696031E-3,83[&rate=5.815009371762657E-4]:8.495547696031E-3)[&rate=5.815009371762657E-4]:1.588898872572E-2,93[&rate=5.815009371762657E-4]:3.808316655877E-2)[&rate=5.815009371762657E-4]:5.602633985088E-3,84[&rate=5.815009371762657E-4]:2.998717040684E-2)[&rate=5.815009371762657E-4]:2.987871452227E-2,85[&rate=5.815009371762657E-4]:5.986588492912E-2)[&rate=5.815009371762657E-4]:4.536086541448E-2)[&rate=5.815009371762657E-4]:1.454865450648E-1)[&rate=5.815009371762657E-4]:5.569575673445E-1)[&rate=5.815009371762657E-4]:9.215954848535E-1)[&rate=5.815009371762657E-4]:1.198238028806E-1,(((((11[&rate=5.815009371762657E-4]:6.397302625415E-1,140[&rate=5.815009371762657E-4]:6.205521803498E-1)[&rate=5.815009371762657E-4]:1.651377447457E-1,((25[&rate=5.815009371762657E-4]:3.95814072331E-1,20[&rate=5.815009371762657E-4]:3.766359901392E-1)[&rate=5.815009371762657E-4]:3.073630418415E-1,23[&rate=5.815009371762657E-4]:6.922182100628E-1)[&rate=5.815009371762657E-4]:1.975813040737E-1)[&rate=5.815009371762657E-4]:2.546959280577E-1,((1[&rate=5.815009371762657E-4]:3.693098498084E-2,(28[&rate=5.815009371762657E-4]:7.689639116758E-1,21[&rate=5.815009371762657E-4]:7.443063774294E-1)[&rate=5.815009371762657E-4]:5.426844316799E-2)[&rate=5.815009371762657E-4]:7.934228698064E-2,24[&rate=5.815009371762657E-4]:8.970951897697E-1)[&rate=5.815009371762657E-4]:2.583591565341E-1)[&rate=5.815009371762657E-4]:1.920283204918E-2,102[&rate=5.815009371762657E-4]:1.301334273665E-2)[&rate=5.815009371762657E-4]:1.335731862684E-1,((142[&rate=5.815009371762657E-4]:5.321864578191E-1,((141[&rate=5.815009371762657E-4]:7.627819965052E-2,145[&rate=5.815009371762657E-4]:7.90179256781E-2)[&rate=5.815009371762657E-4]:1.088855864353E-1,144[&rate=5.815009371762657E-4]:1.824240600584E-1)[&rate=5.815009371762657E-4]:3.442829457057E-1)[&rate=5.815009371762657E-4]:7.148497007838E-1,(((113[&rate=5.815009371762657E-4]:7.141449739022E-1,(105[&rate=5.815009371762657E-4]:6.157790036767E-1,110[&rate=5.815009371762657E-4]:6.376968118958E-1)[&rate=5.815009371762657E-4]:7.096870995165E-2)[&rate=5.815009371762657E-4]:6.430755067284E-2,((((30[&rate=5.815009371762657E-4]:3.787914429478E-1,4[&rate=5.815009371762657E-4]:2.061887032217E-1)[&rate=5.815009371762657E-4]:3.633366731848E-1,9[&rate=5.815009371762657E-4]:6.188404448997E-1)[&rate=5.815009371762657E-4]:6.492342819532E-3,(117[&rate=5.815009371762657E-4]:5.605401175501E-1,112[&rate=5.815009371762657E-4]:5.578003915225E-1)[&rate=5.815009371762657E-4]:7.575157427874E-2)[&rate=5.815009371762657E-4]:6.695029678083E-2,(17[&rate=5.815009371762657E-4]:3.039503641247E-1,14[&rate=5.815009371762657E-4]:2.655941997411E-1)[&rate=5.815009371762657E-4]:4.34908062841E-1)[&rate=5.815009371762657E-4]:7.795026199292E-2)[&rate=5.815009371762657E-4]:2.768347686265E-1,(((116[&rate=5.815009371762657E-4]:6.033009433814E-1,((104[&rate=5.815009371762657E-4]:3.133429906634E-1,(111[&rate=5.815009371762657E-4]:2.358631410908E-1,106[&rate=5.815009371762657E-4]:2.194247849265E-1)[&rate=5.815009371762657E-4]:9.391820573693E-2)[&rate=5.815009371762657E-4]:3.095436934889E-1,139[&rate=5.815009371762657E-4]:8.1466750607E-1)[&rate=5.815009371762657E-4]:4.068823183194E-2)[&rate=5.815009371762657E-4]:5.707444807214E-2,(148[&rate=5.815009371762657E-4]:3.480727020721E-1,143[&rate=5.815009371762657E-4]:3.453329760448E-1)[&rate=5.815009371762657E-4]:3.506588537651E-1)[&rate=5.815009371762657E-4]:1.955338315669E-1,(((109[&rate=5.815009371762657E-4]:3.516517427324E-1,114[&rate=5.815009371762657E-4]:2.721996879379E-1)[&rate=5.815009371762657E-4]:1.578365060712E-1,(108[&rate=5.815009371762657E-4]:2.495498691538E-1,107[&rate=5.815009371762657E-4]:2.522895951812E-1)[&rate=5.815009371762657E-4]:2.380205714306E-1)[&rate=5.815009371762657E-4]:3.569134582666E-1,((19[&rate=5.815009371762657E-4]:5.125194846346E-1,13[&rate=5.815009371762657E-4]:4.741633202509E-1)[&rate=5.815009371762657E-4]:1.143365048949E-1,115[&rate=5.815009371762657E-4]:5.06308044324E-1)[&rate=5.815009371762657E-4]:2.806416079517E-1)[&rate=5.815009371762657E-4]:6.895957074485E-2)[&rate=5.815009371762657E-4]:1.171862893591E-1)[&rate=5.815009371762657E-4]:1.914612567512E-2)[&rate=5.815009371762657E-4]:1.46125712868E-1)[&rate=5.815009371762657E-4]:1.655173201122E-1)[&rate=5.815009371762657E-4]:4.458559093228E-1)[&rate=5.815009371762657E-4]:6.915853751045E-1,(2[&rate=5.815009371762657E-4]:7.317292873635E-1,((22[&rate=5.815009371762657E-4]:3.896358398245E-1,27[&rate=5.815009371762657E-4]:4.060741959889E-1)[&rate=5.815009371762657E-4]:3.536177595988E-1,((26[&rate=5.815009371762657E-4]:7.176239849673E-1,(7[&rate=5.815009371762657E-4]:2.17571769877E-1,8[&rate=5.815009371762657E-4]:2.17571769877E-1)[&rate=5.815009371762657E-4]:3.932029000217E-1)[&rate=5.815009371762657E-4]:1.969488964863E-2,31[&rate=5.815009371762657E-4]:7.811544910543E-1)[&rate=5.815009371762657E-4]:1.689362891712E-2)[&rate=5.815009371762657E-4]:1.610784276662E-1)[&rate=5.815009371762657E-4]:1.695898037962E0)[&rate=5.815009371762657E-4]:3.89117886606E-2)[&rate=5.815009371762657E-4]:6.950869000863E-3,16[&rate=5.815009371762657E-4]:2.602257106275E0)[&rate=5.815009371762657E-4]:1.946900357271E-3)[&rate=5.815009371762657E-4]:6.986596708216E-2,(97[&rate=5.815009371762657E-4]:4.396316851825E-1,39[&rate=5.815009371762657E-4]:5.106699365487E-1)[&rate=5.815009371762657E-4]:7.790711104811E-2)[&rate=5.815009371762657E-4]:2.905428936231E-1,38[&rate=5.815009371762657E-4]:8.108139302909E-1)[&rate=5.815009371762657E-4]:1.92115607556E-1,(((45[&rate=5.815009371762657E-4]:5.368773315924E-1,(47[&rate=5.815009371762657E-4]:4.47248658523E-2,44[&rate=5.815009371762657E-4]:3.926038497805E-2)[&rate=5.815009371762657E-4]:5.003491870515E-1)[&rate=5.815009371762657E-4]:9.339105954379E-2,(((((42[&rate=5.815009371762657E-4]:2.955136982041E-1,48[&rate=5.815009371762657E-4]:3.337650643243E-1)[&rate=5.815009371762657E-4]:7.221677508451E-2,41[&rate=5.815009371762657E-4]:3.622659924143E-1)[&rate=5.815009371762657E-4]:1.367942332358E-1,(43[&rate=5.815009371762657E-4]:3.85273767501E-1,46[&rate=5.815009371762657E-4]:3.85273767501E-1)[&rate=5.815009371762657E-4]:1.684312668921E-1)[&rate=5.815009371762657E-4]:5.876137567802E-2,51[&rate=5.815009371762657E-4]:5.851440056996E-1)[&rate=5.815009371762657E-4]:1.031710012998E-2,(49[&rate=5.815009371762657E-4]:3.45178247569E-1,50[&rate=5.815009371762657E-4]:3.45178247569E-1)[&rate=5.815009371762657E-4]:2.448183773863E-1)[&rate=5.815009371762657E-4]:1.568160224648E-2)[&rate=5.815009371762657E-4]:3.865218772909E-1,(36[&rate=5.815009371762657E-4]:3.054463198035E-1,((35[&rate=5.815009371762657E-4]:1.242032694558E-1,(((132[&rate=5.815009371762657E-4]:3.129683114892E-1,((131[&rate=5.815009371762657E-4]:1.643110921205E-1,130[&rate=5.815009371762657E-4]:1.615713660931E-1)[&rate=5.815009371762657E-4]:7.236817132326E-2,129[&rate=5.815009371762657E-4]:2.339395374164E-1)[&rate=5.815009371762657E-4]:7.628904804545E-2)[&rate=5.815009371762657E-4]:5.165283248993E-1,(69[&rate=5.815009371762657E-4]:7.406963856683E-1,118[&rate=5.815009371762657E-4]:7.297374815587E-1)[&rate=5.815009371762657E-4]:2.340057301723E-1)[&rate=5.815009371762657E-4]:3.981842139988E-1,((((62[&rate=5.815009371762657E-4]:3.321203585518E-1,(65[&rate=5.815009371762657E-4]:1.239847662404E-1,64[&rate=5.815009371762657E-4]:2.746696977471E-1)[&rate=5.815009371762657E-4]:1.635477039368E-2)[&rate=5.815009371762657E-4]:2.654652783695E-2,60[&rate=5.815009371762657E-4]:1.66886064471E-1)[&rate=5.815009371762657E-4]:1.212120112359E-1,(61[&rate=5.815009371762657E-4]:7.375001354196E-2,63[&rate=5.815009371762657E-4]:3.265412313092E-2)[&rate=5.815009371762657E-4]:4.061288840827E-1)[&rate=5.815009371762657E-4]:7.886779597425E-1,128[&rate=5.815009371762657E-4]:1.12883082997E0)[&rate=5.815009371762657E-4]:9.337056836258E-2)[&rate=5.815009371762657E-4]:4.30768994411E-1)[&rate=5.815009371762657E-4]:6.576083812393E-2,(127[&rate=5.815009371762657E-4]:2.180061080556E0,121[&rate=5.815009371762657E-4]:1.738965190145E0)[&rate=5.815009371762657E-4]:5.770263146947E-1)[&rate=5.815009371762657E-4]:6.890686975794E-2)[&rate=5.815009371762657E-4]:2.548380093045E-3)[&rate=5.815009371762657E-4]:1.391447339007E-1)[&rate=5.815009371762657E-4]:4.99858897462E-1,32[&rate=5.815009371762657E-4]:1.549148194422E-2)[&rate=5.815009371762657E-4]:2.010393724768E-2,(((((((59[&rate=5.815009371762657E-4]:2.56718505749E-1,54[&rate=5.815009371762657E-4]:2.184671396288E-1)[&rate=5.815009371762657E-4]:2.411625962004E-2,(58[&rate=5.815009371762657E-4]:2.096756341223E-1,37[&rate=5.815009371762657E-4]:2.288013171824E-1)[&rate=5.815009371762657E-4]:9.028481430689E-2)[&rate=5.815009371762657E-4]:3.15344601503E-2,(56[&rate=5.815009371762657E-4]:1.985129797502E-1,55[&rate=5.815009371762657E-4]:1.985129797502E-1)[&rate=5.815009371762657E-4]:1.056595244576E-1)[&rate=5.815009371762657E-4]:9.028769828105E-2,57[&rate=5.815009371762657E-4]:4.053891642375E-1)[&rate=5.815009371762657E-4]:8.606948428573E-1,68[&rate=5.815009371762657E-4]:1.214171438789E0)[&rate=5.815009371762657E-4]:1.497791291039E-1,(((((103[&rate=5.815009371762657E-4]:6.757252726511E-1,((12[&rate=5.815009371762657E-4]:2.118566381736E-1,5[&rate=5.815009371762657E-4]:1.735004737901E-1)[&rate=5.815009371762657E-4]:4.138490836014E-1,29[&rate=5.815009371762657E-4]:7.325550368435E-1)[&rate=5.815009371762657E-4]:1.760469481363E-1)[&rate=5.815009371762657E-4]:1.59313467723E0,52[&rate=5.815009371762657E-4]:6.045662153199E-1)[&rate=5.815009371762657E-4]:3.679156725402E-2,(((((73[&rate=5.815009371762657E-4]:4.709719482009E-1,(80[&rate=5.815009371762657E-4]:2.212257633782E-1,81[&rate=5.815009371762657E-4]:2.212257633782E-1)[&rate=5.815009371762657E-4]:2.004311163296E-1)[&rate=5.815009371762657E-4]:7.047631266069E-3,77[&rate=5.815009371762657E-4]:4.725401274123E-1)[&rate=5.815009371762657E-4]:1.750288691341E-2,(((82[&rate=5.815009371762657E-4]:2.66726593282E-1,71[&rate=5.815009371762657E-4]:2.311101549259E-1)[&rate=5.815009371762657E-4]:3.23005841273E-2,79[&rate=5.815009371762657E-4]:2.908079993272E-1)[&rate=5.815009371762657E-4]:9.321227528562E-3,(78[&rate=5.815009371762657E-4]:2.718186818387E-2,72[&rate=5.815009371762657E-4]:5.264059964555E-3)[&rate=5.815009371762657E-4]:2.729473586719E-1)[&rate=5.815009371762657E-4]:1.542973491138E-1)[&rate=5.815009371762657E-4]:2.446108963704E-1,((74[&rate=5.815009371762657E-4]:3.931653129675E-1,(76[&rate=5.815009371762657E-4]:3.922956767946E-1,70[&rate=5.815009371762657E-4]:3.539395124111E-1)[&rate=5.815009371762657E-4]:8.696361729417E-4)[&rate=5.815009371762657E-4]:1.324191756565E-1,75[&rate=5.815009371762657E-4]:5.25584488624E-1)[&rate=5.815009371762657E-4]:2.145488741268E-1)[&rate=5.815009371762657E-4]:5.877374007777E-1,(133[&rate=5.815009371762657E-4]:6.412014550132E-1,(134[&rate=5.815009371762657E-4]:5.152617561988E-1,137[&rate=5.815009371762657E-4]:5.86494632911E-1)[&rate=5.815009371762657E-4]:9.580271251322E-2)[&rate=5.815009371762657E-4]:7.222857468714E-1)[&rate=5.815009371762657E-4]:5.17533563462E-2)[&rate=5.815009371762657E-4]:2.218875183303E-2,53[&rate=5.815009371762657E-4]:6.553498130956E-1)[&rate=5.815009371762657E-4]:5.418018598948E-1,125[&rate=5.815009371762657E-4]:9.867691593292E-1)[&rate=5.815009371762657E-4]:5.438480752301E-1)[&rate=5.815009371762657E-4]:8.780592543139E-2,33[&rate=5.815009371762657E-4]:2.458380075728E-2)[&rate=5.815009371762657E-4]:1.649107048934E-2)[&rate=5.815009371762657E-4]:9.48083956283E-3,(34[&rate=5.815009371762657E-4]:1.624425753932E-2,(((67[&rate=5.815009371762657E-4]:2.34696650614E-1,((124[&rate=5.815009371762657E-4]:3.91815833302E-2,123[&rate=5.815009371762657E-4]:4.191382376733E-2)[&rate=5.815009371762657E-4]:3.346684322046E-1,122[&rate=5.815009371762657E-4]:3.765822559719E-1)[&rate=5.815009371762657E-4]:3.593869449828E-1)[&rate=5.815009371762657E-4]:1.370782309702E-1,(((135[&rate=5.815009371762657E-4]:3.525303678732E-1,(138[&rate=5.815009371762657E-4]:2.813833495132E-1,136[&rate=5.815009371762657E-4]:1.49876500198E-1)[&rate=5.815009371762657E-4]:2.7114701836E-1)[&rate=5.815009371762657E-4]:1.197565688118E0,(120[&rate=5.815009371762657E-4]:5.899810294038E-1,119[&rate=5.815009371762657E-4]:6.858714403626E-1)[&rate=5.815009371762657E-4]:1.212169821108E0)[&rate=5.815009371762657E-4]:3.71954440673E-1,66[&rate=5.815009371762657E-4]:2.371189898144E-1)[&rate=5.815009371762657E-4]:1.346558917698E-1)[&rate=5.815009371762657E-4]:1.876205888671E-1,126[&rate=5.815009371762657E-4]:1.806569660136E0)[&rate=5.815009371762657E-4]:3.198624857181E-1)[&rate=5.815009371762657E-4]:5.074980943449E-2);
tree STATE_80910000 [&joint=-21001.66630053562,lnP=-21001.66630053562] = [&R] ((((((((((134[&rate=5.59928820687213E-4]:4.479818835248E-1,137[&rate=5.59928820687213E-4]:5.19214760237E-1)[&rate=5.59928820687213E-4]:4.564707235026E-1,133[&rate=5.59928820687213E-4]:9.345895933286E-1)[&rate=5.59928820687213E-4]:8.028316317177E-1,(((73[&rate=5.59928820687213E-4]:4.382648182146E-1,((79[&rate=5.59928820687213E-4]:3.1589591996E-1,82[&rate=5.59928820687213E-4]:3.241150980421E-1)[&rate=5.59928820687213E-4]:6.673571368989E-2,(78[&rate=5.59928820687213E-4]:1.1061451842E-1,72[&rate=5.59928820687213E-4]:8.869671020068E-2)[&rate=5.59928820687213E-4]:2.720171152299E-1)[&rate=5.59928820687213E-4]:1.453729415386E-2)[&rate=5.59928820687213E-4]:2.997635804358E-2,((80[&rate=5.59928820687213E-4]:8.31883563434E-2,81[&rate=5.59928820687213E-4]:8.31883563434E-2)[&rate=5.59928820687213E-4]:3.148821358109E-1,(71[&rate=5.59928820687213E-4]:2.867569786362E-1,77[&rate=5.59928820687213E-4]:3.497706772663E-1)[&rate=5.59928820687213E-4]:9.213543132634E-2)[&rate=5.59928820687213E-4]:2.085561561078E-2)[&rate=5.59928820687213E-4]:2.214530833532E-1,(((70[&rate=5.59928820687213E-4]:4.339704211776E-1,74[&rate=5.59928820687213E-4]:4.72326585561E-1)[&rate=5.59928820687213E-4]:1.646845469286E-2,76[&rate=5.59928820687213E-4]:4.887950402539E-1)[&rate=5.59928820687213E-4]:1.183311239016E-1,75[&rate=5.59928820687213E-4]:6.071261641555E-1)[&rate=5.59928820687213E-4]:8.256809545584E-2)[&rate=5.59928820687213E-4]:1.012110527079E0)[&rate=5.59928820687213E-4]:5.310750680398E-2,(((103[&rate=5.59928820687213E-4]:6.866912931308E-1,((12[&rate=5.59928820687213E-4]:2.643183958622E-1,5[&rate=5.59928820687213E-4]:2.259622314787E-1)[&rate=5.59928820687213E-4]:1.173093263094E-1,29[&rate=5.59928820687213E-4]:4.884770372401E-1)[&rate=5.59928820687213E-4]:4.310909682195E-1)[&rate=5.59928820687213E-4]:1.577969444532E0,52[&rate=5.59928820687213E-4]:6.003670031017E-1)[&rate=5.59928820687213E-4]:3.538223384437E-1,53[&rate=5.59928820687213E-4]:9.459926202341E-1)[&rate=5.59928820687213E-4]:6.245661464791E-2)[&rate=5.59928820687213E-4]:2.993368225231E-1,125[&rate=5.59928820687213E-4]:1.097403543744E0)[&rate=5.59928820687213E-4]:4.188128335735E-1,((59[&rate=5.59928820687213E-4]:3.960054664616E-1,((((58[&rate=5.59928820687213E-4]:8.172729186787E-2,57[&rate=5.59928820687213E-4]:6.533384924488E-2)[&rate=5.59928820687213E-4]:1.516660110764E-1,37[&rate=5.59928820687213E-4]:2.525189860044E-1)[&rate=5.59928820687213E-4]:5.344874112376E-2,54[&rate=5.59928820687213E-4]:2.294649948877E-1)[&rate=5.59928820687213E-4]:9.096938146239E-2,(55[&rate=5.59928820687213E-4]:2.536458388984E-1,56[&rate=5.59928820687213E-4]:2.536458388984E-1)[&rate=5.59928820687213E-4]:9.684318226035E-2)[&rate=5.59928820687213E-4]:3.731972399129E-2)[&rate=5.59928820687213E-4]:1.54067358569E-1,68[&rate=5.59928820687213E-4]:5.008924971616E-1)[&rate=5.59928820687213E-4]:8.486572134891E-1)[&rate=5.59928820687213E-4]:8.970623982249E-2,34[&rate=5.59928820687213E-4]:2.852161407084E-2)[&rate=5.59928820687213E-4]:7.885736697834E-3,((66[&rate=5.59928820687213E-4]:3.647298521344E-1,((126[&rate=5.59928820687213E-4]:8.858129043436E-1,119[&rate=5.59928820687213E-4]:1.671515426987E0)[&rate=5.59928820687213E-4]:1.679289831755E-1,((138[&rate=5.59928820687213E-4]:2.394977540878E-1,136[&rate=5.59928820687213E-4]:1.079909047726E-1)[&rate=5.59928820687213E-4]:5.946890541247E-1,(120[&rate=5.59928820687213E-4]:5.904017605591E-1,135[&rate=5.59928820687213E-4]:3.383469660386E-1)[&rate=5.59928820687213E-4]:2.958398421739E-1)[&rate=5.59928820687213E-4]:8.57312396471E-1)[&rate=5.59928820687213E-4]:5.581621543003E-1)[&rate=5.59928820687213E-4]:3.74249646822E-2,(67[&rate=5.59928820687213E-4]:2.459097818211E-1,((124[&rate=5.59928820687213E-4]:1.48664712874E-1,123[&rate=5.59928820687213E-4]:1.513969533111E-1)[&rate=5.59928820687213E-4]:2.895003955444E-1,122[&rate=5.59928820687213E-4]:4.408973488555E-1)[&rate=5.59928820687213E-4]:3.062849833062E-1)[&rate=5.59928820687213E-4]:1.562450349955E-1)[&rate=5.59928820687213E-4]:4.972662325822E-1)[&rate=5.59928820687213E-4]:8.777790570311E-2,((((127[&rate=5.59928820687213E-4]:2.853888756715E0,(36[&rate=5.59928820687213E-4]:2.281734556785E-1,35[&rate=5.59928820687213E-4]:1.815981132127E-1)[&rate=5.59928820687213E-4]:1.051673558311E-1)[&rate=5.59928820687213E-4]:4.668236202754E-2,((128[&rate=5.59928820687213E-4]:1.576819412272E0,(((((62[&rate=5.59928820687213E-4]:2.906865910421E-1,65[&rate=5.59928820687213E-4]:9.890576912432E-2)[&rate=5.59928820687213E-4]:3.192291781831E-2,60[&rate=5.59928820687213E-4]:1.308286869426E-1)[&rate=5.59928820687213E-4]:7.817501125613E-2,64[&rate=5.59928820687213E-4]:3.596886297055E-1)[&rate=5.59928820687213E-4]:5.361136756825E-1,(61[&rate=5.59928820687213E-4]:1.685864303461E-1,63[&rate=5.59928820687213E-4]:1.274905399351E-1)[&rate=5.59928820687213E-4]:7.683117654529E-1)[&rate=5.59928820687213E-4]:7.655774463761E-1,((((130[&rate=5.59928820687213E-4]:8.515224382551E-2,131[&rate=5.59928820687213E-4]:8.789196985287E-2)[&rate=5.59928820687213E-4]:1.392820741792E-1,(132[&rate=5.59928820687213E-4]:9.91173841364E-2,129[&rate=5.59928820687213E-4]:9.637765810904E-2)[&rate=5.59928820687213E-4]:1.280566598956E-1)[&rate=5.59928820687213E-4]:1.706997614E-1,69[&rate=5.59928820687213E-4]:5.430792848843E-1)[&rate=5.59928820687213E-4]:2.525914929218E-2,118[&rate=5.59928820687213E-4]:5.573795300668E-1)[&rate=5.59928820687213E-4]:1.145096112108E0)[&rate=5.59928820687213E-4]:1.406979749388E-2)[&rate=5.59928820687213E-4]:2.307869342904E-1,(((51[&rate=5.59928820687213E-4]:6.351268725331E-1,47[&rate=5.59928820687213E-4]:6.624492769046E-1)[&rate=5.59928820687213E-4]:2.474644024341E-1,((46[&rate=5.59928820687213E-4]:5.646631530644E-1,(43[&rate=5.59928820687213E-4]:5.301513864548E-1,(42[&rate=5.59928820687213E-4]:3.433905382205E-1,(41[&rate=5.59928820687213E-4]:2.835823052059E-1,48[&rate=5.59928820687213E-4]:3.272981522004E-1)[&rate=5.59928820687213E-4]:5.434375214036E-2)[&rate=5.59928820687213E-4]:1.375805203656E-1)[&rate=5.59928820687213E-4]:3.45117666096E-2)[&rate=5.59928820687213E-4]:2.858825916903E-1,(49[&rate=5.59928820687213E-4]:4.444995904418E-1,50[&rate=5.59928820687213E-4]:4.444995904418E-1)[&rate=5.59928820687213E-4]:3.732592690671E-1)[&rate=5.59928820687213E-4]:5.936793458403E-2)[&rate=5.59928820687213E-4]:7.000020142721E-2,(44[&rate=5.59928820687213E-4]:7.032100163902E-1,45[&rate=5.59928820687213E-4]:7.00477775953E-1)[&rate=5.59928820687213E-4]:2.712393835015E-1)[&rate=5.59928820687213E-4]:6.249297481625E-2)[&rate=5.59928820687213E-4]:5.460860779684E-2)[&rate=5.59928820687213E-4]:5.142340854191E-2,121[&rate=5.59928820687213E-4]:2.510898636873E0)[&rate=5.59928820687213E-4]:3.237592922705E-1,(((((147[&rate=5.59928820687213E-4]:5.265003966176E-1,40[&rate=5.59928820687213E-4]:4.691233474372E-1)[&rate=5.59928820687213E-4]:8.107503938838E-2,16[&rate=5.59928820687213E-4]:2.635691312943E0)[&rate=5.59928820687213E-4]:3.075867486872E-1,(39[&rate=5.59928820687213E-4]:8.010713989779E-1,146[&rate=5.59928820687213E-4]:9.212899782128E-1)[&rate=5.59928820687213E-4]:5.671373653497E-2)[&rate=5.59928820687213E-4]:3.504075492817E-2,(((98[&rate=5.59928820687213E-4]:5.549375802393E-1,(99[&rate=5.59928820687213E-4]:4.376445494824E-1,96[&rate=5.59928820687213E-4]:4.021254237996E-1)[&rate=5.59928820687213E-4]:1.391509542541E-1)[&rate=5.59928820687213E-4]:2.891832481203E-1,((100[&rate=5.59928820687213E-4]:1.07300285326E-1,94[&rate=5.59928820687213E-4]:1.07300285326E-1)[&rate=5.59928820687213E-4]:4.959414618571E-1,95[&rate=5.59928820687213E-4]:6.879412007352E-1)[&rate=5.59928820687213E-4]:1.671085893732E-1)[&rate=5.59928820687213E-4]:1.094587349932E-1,((101[&rate=5.59928820687213E-4]:1.397140466923E0,((((((11[&rate=5.59928820687213E-4]:6.278402834181E-1,140[&rate=5.59928820687213E-4]:6.086622012264E-1)[&rate=5.59928820687213E-4]:9.795980159492E-3,((20[&rate=5.59928820687213E-4]:3.114892678702E-1,25[&rate=5.59928820687213E-4]:3.306673500619E-1)[&rate=5.59928820687213E-4]:2.070824050307E-1,23[&rate=5.59928820687213E-4]:5.26790850983E-1)[&rate=5.59928820687213E-4]:1.957769194438E-1)[&rate=5.59928820687213E-4]:6.032658222122E-1,102[&rate=5.59928820687213E-4]:1.751486611323E-1)[&rate=5.59928820687213E-4]:5.830220028043E-2,(24[&rate=5.59928820687213E-4]:9.936924707038E-1,((21[&rate=5.59928820687213E-4]:4.501023768118E-1,28[&rate=5.59928820687213E-4]:4.747599110583E-1)[&rate=5.59928820687213E-4]:3.358271603409E-1,1[&rate=5.59928820687213E-4]:2.428570153621E-2)[&rate=5.59928820687213E-4]:1.885848513593E-1)[&rate=5.59928820687213E-4]:4.014022263254E-1)[&rate=5.59928820687213E-4]:7.840541502266E-2,((((105[&rate=5.59928820687213E-4]:3.69450609273E-1,110[&rate=5.59928820687213E-4]:3.913684174921E-1)[&rate=5.59928820687213E-4]:3.691011850658E-1,((((113[&rate=5.59928820687213E-4]:4.683662017438E-1,9[&rate=5.59928820687213E-4]:4.601470236618E-1)[&rate=5.59928820687213E-4]:6.852200096104E-2,(117[&rate=5.59928820687213E-4]:2.050179247059E-2,112[&rate=5.59928820687213E-4]:1.776206644301E-2)[&rate=5.59928820687213E-4]:5.191261362619E-1)[&rate=5.59928820687213E-4]:8.96524842222E-2,(30[&rate=5.59928820687213E-4]:5.526353316221E-1,4[&rate=5.59928820687213E-4]:3.800325918961E-1)[&rate=5.59928820687213E-4]:1.889738484558E-1)[&rate=5.59928820687213E-4]:1.260037712568E-1,(17[&rate=5.59928820687213E-4]:4.860443100311E-1,14[&rate=5.59928820687213E-4]:4.476881456474E-1)[&rate=5.59928820687213E-4]:3.048563125365E-1)[&rate=5.59928820687213E-4]:1.340459642874E-2)[&rate=5.59928820687213E-4]:1.981019410752E-1,(((139[&rate=5.59928820687213E-4]:5.150834069149E-1,((111[&rate=5.59928820687213E-4]:3.275431774437E-2,104[&rate=5.59928820687213E-4]:1.631596158E-2)[&rate=5.59928820687213E-4]:6.440691878685E-2,106[&rate=5.59928820687213E-4]:8.072288036685E-2)[&rate=5.59928820687213E-4]:2.425797046304E-1)[&rate=5.59928820687213E-4]:3.986569119571E-1,((148[&rate=5.59928820687213E-4]:1.982054813251E-1,143[&rate=5.59928820687213E-4]:1.954657552978E-1)[&rate=5.59928820687213E-4]:4.997322392604E-1,116[&rate=5.59928820687213E-4]:6.595815562018E-1)[&rate=5.59928820687213E-4]:2.103968149719E-3)[&rate=5.59928820687213E-4]:1.268383715069E-1,((19[&rate=5.59928820687213E-4]:4.034126283011E-1,13[&rate=5.59928820687213E-4]:3.650564639174E-1)[&rate=5.59928820687213E-4]:3.762749263005E-1,(115[&rate=5.59928820687213E-4]:4.842624802465E-1,((107[&rate=5.59928820687213E-4]:3.932769227039E-1,108[&rate=5.59928820687213E-4]:3.905371966765E-1)[&rate=5.59928820687213E-4]:9.972301716205E-2,(114[&rate=5.59928820687213E-4]:2.89220263677E-1,109[&rate=5.59928820687213E-4]:3.686723184715E-1)[&rate=5.59928820687213E-4]:1.435057035862E-1)[&rate=5.59928820687213E-4]:5.153651298329E-2)[&rate=5.59928820687213E-4]:1.748771291495E-1)[&rate=5.59928820687213E-4]:1.293842864624E-1)[&rate=5.59928820687213E-4]:9.333531900756E-2)[&rate=5.59928820687213E-4]:1.591928949198E-1,(142[&rate=5.59928820687213E-4]:5.663924680963E-1,((144[&rate=5.59928820687213E-4]:1.28566566126E-1,145[&rate=5.59928820687213E-4]:1.340460181809E-1)[&rate=5.59928820687213E-4]:1.506926007198E-2,141[&rate=5.59928820687213E-4]:1.463755522253E-1)[&rate=5.59928820687213E-4]:4.172771898433E-1)[&rate=5.59928820687213E-4]:7.294541622376E-1)[&rate=5.59928820687213E-4]:2.625849885673E-1)[&rate=5.59928820687213E-4]:1.825213026021E-1,(((((92[&rate=5.59928820687213E-4]:1.212537700817E-1,(91[&rate=5.59928820687213E-4]:8.099707364371E-2,90[&rate=5.59928820687213E-4]:8.099707364371E-2)[&rate=5.59928820687213E-4]:4.025669643794E-2)[&rate=5.59928820687213E-4]:8.92340342898E-2,((((93[&rate=5.59928820687213E-4]:8.856377800136E-2,84[&rate=5.59928820687213E-4]:7.486514786435E-2)[&rate=5.59928820687213E-4]:1.207450997312E-2,85[&rate=5.59928820687213E-4]:8.693965783747E-2)[&rate=5.59928820687213E-4]:1.652112201064E-2,86[&rate=5.59928820687213E-4]:1.034607798481E-1)[&rate=5.59928820687213E-4]:5.939863357949E-2,83[&rate=5.59928820687213E-4]:1.628594134276E-1)[&rate=5.59928820687213E-4]:3.392976080684E-2)[&rate=5.59928820687213E-4]:1.903653511349E-1,(87[&rate=5.59928820687213E-4]:2.274744491207E-1,(89[&rate=5.59928820687213E-4]:1.478707442598E-1,88[&rate=5.59928820687213E-4]:1.341721141228E-1)[&rate=5.59928820687213E-4]:9.330233499792E-2)[&rate=5.59928820687213E-4]:1.596800762487E-1)[&rate=5.59928820687213E-4]:8.921980429667E-1,((18[&rate=5.59928820687213E-4]:4.892843966012E-1,6[&rate=5.59928820687213E-4]:4.262706979711E-1)[&rate=5.59928820687213E-4]:2.825086678916E-1,(10[&rate=5.59928820687213E-4]:4.953247185E-1,15[&rate=5.59928820687213E-4]:5.336808828835E-1)[&rate=5.59928820687213E-4]:2.29893003527E-1)[&rate=5.59928820687213E-4]:8.290196959677E-2)[&rate=5.59928820687213E-4]:4.978647507104E-2,3[&rate=5.59928820687213E-4]:7.8941301601E-1)[&rate=5.59928820687213E-4]:7.022248370002E-1)[&rate=5.59928820687213E-4]:9.082423399408E-1)[&rate=5.59928820687213E-4]:2.961817230145E-1,((2[&rate=5.59928820687213E-4]:5.826300909782E-1,(31[&rate=5.59928820687213E-4]:7.235272442458E-1,((22[&rate=5.59928820687213E-4]:2.959787003082E-1,27[&rate=5.59928820687213E-4]:3.124170564726E-1)[&rate=5.59928820687213E-4]:3.030587228141E-1,(26[&rate=5.59928820687213E-4]:5.491874605474E-1,(7[&rate=5.59928820687213E-4]:1.449488540489E-1,8[&rate=5.59928820687213E-4]:1.449488540489E-1)[&rate=5.59928820687213E-4]:2.9738929143E-1)[&rate=5.59928820687213E-4]:6.080886668461E-2)[&rate=5.59928820687213E-4]:6.969530057542E-2)[&rate=5.59928820687213E-4]:8.650010700649E-2)[&rate=5.59928820687213E-4]:2.082395534809E0,97[&rate=5.59928820687213E-4]:6.372615715918E-1)[&rate=5.59928820687213E-4]:1.185820798613E-2)[&rate=5.59928820687213E-4]:1.050062318624E-1)[&rate=5.59928820687213E-4]:6.766162763452E-2)[&rate=5.59928820687213E-4]:7.184450897679E-2,38[&rate=5.59928820687213E-4]:8.963643884887E-1)[&rate=5.59928820687213E-4]:4.146315899104E-1)[&rate=5.59928820687213E-4]:2.785684232182E-1)[&rate=5.59928820687213E-4]:1.128706942412E-1,(32[&rate=5.59928820687213E-4]:9.788389641786E-2,33[&rate=5.59928820687213E-4]:1.033633484726E-1)[&rate=5.59928820687213E-4]:1.172542460761E-1);
tree STATE_81000000 [&joint=-20962.994072299764,lnP=-20962.994072299764] = [&R] (((34[&rate=6.17715984614538E-4]:9.714725262935E-4,((66[&rate=6.17715984614538E-4]:2.177151086083E-1,(((119[&rate=6.17715984614538E-4]:1.078924116205E0,((138[&rate=6.17715984614538E-4]:1.778388303808E-1,136[&rate=6.17715984614538E-4]:4.633198106563E-2)[&rate=6.17715984614538E-4]:3.809258843099E-1,135[&rate=6.17715984614538E-4]:3.587647146907E-1)[&rate=6.17715984614538E-4]:3.722141960349E-1)[&rate=6.17715984614538E-4]:6.901661371756E-1,(126[&rate=6.17715984614538E-4]:9.777027442078E-1,120[&rate=6.17715984614538E-4]:1.667514855893E0)[&rate=6.17715984614538E-4]:5.684986528965E-3)[&rate=6.17715984614538E-4]:4.51622597916E-1,(67[&rate=6.17715984614538E-4]:1.125578524463E-1,((123[&rate=6.17715984614538E-4]:5.070034525275E-2,124[&rate=6.17715984614538E-4]:4.796810481562E-2)[&rate=6.17715984614538E-4]:2.777952046235E-1,122[&rate=6.17715984614538E-4]:3.284955498763E-1)[&rate=6.17715984614538E-4]:2.853348529107E-1)[&rate=6.17715984614538E-4]:7.527828652148E-2)[&rate=6.17715984614538E-4]:2.987896964058E-2)[&rate=6.17715984614538E-4]:5.859628443895E-1,(((((((37[&rate=6.17715984614538E-4]:2.155770476307E-1,58[&rate=6.17715984614538E-4]:1.964513645706E-1)[&rate=6.17715984614538E-4]:9.637908497292E-2,(54[&rate=6.17715984614538E-4]:1.936377641027E-1,59[&rate=6.17715984614538E-4]:2.318891302229E-1)[&rate=6.17715984614538E-4]:4.18156362605E-2)[&rate=6.17715984614538E-4]:1.177623882522E-1,(56[&rate=6.17715984614538E-4]:2.813015414181E-1,55[&rate=6.17715984614538E-4]:2.813015414181E-1)[&rate=6.17715984614538E-4]:1.019688920059E-1)[&rate=6.17715984614538E-4]:6.69699434779E-2,57[&rate=6.17715984614538E-4]:4.611693386506E-1)[&rate=6.17715984614538E-4]:3.665517882827E-1,68[&rate=6.17715984614538E-4]:7.758085586273E-1)[&rate=6.17715984614538E-4]:4.570570692927E-1,((((134[&rate=6.17715984614538E-4]:3.892962494007E-1,(133[&rate=6.17715984614538E-4]:2.614276729371E-1,137[&rate=6.17715984614538E-4]:3.025235633481E-1)[&rate=6.17715984614538E-4]:1.580055627648E-1)[&rate=6.17715984614538E-4]:1.046729911722E0,(103[&rate=6.17715984614538E-4]:3.251955057042E-1,((12[&rate=6.17715984614538E-4]:1.473732095687E-1,5[&rate=6.17715984614538E-4]:1.090170451852E-1)[&rate=6.17715984614538E-4]:8.104896384129E-2,29[&rate=6.17715984614538E-4]:3.352714884785E-1)[&rate=6.17715984614538E-4]:2.228007295545E-1)[&rate=6.17715984614538E-4]:2.031378600624E0)[&rate=6.17715984614538E-4]:9.599934331316E-2,(53[&rate=6.17715984614538E-4]:7.306585184287E-1,(((77[&rate=6.17715984614538E-4]:4.096261923866E-1,((((79[&rate=6.17715984614538E-4]:1.092020366231E-1,(72[&rate=6.17715984614538E-4]:3.351579500039E-2,78[&rate=6.17715984614538E-4]:5.54336032197E-2)[&rate=6.17715984614538E-4]:5.376843340337E-2)[&rate=6.17715984614538E-4]:1.024876047444E-1,(71[&rate=6.17715984614538E-4]:1.602135830977E-1,82[&rate=6.17715984614538E-4]:1.958300214538E-1)[&rate=6.17715984614538E-4]:2.407879799569E-2)[&rate=6.17715984614538E-4]:6.133824432642E-2,73[&rate=6.17715984614538E-4]:3.141237761047E-1)[&rate=6.17715984614538E-4]:4.352748182171E-2,(80[&rate=6.17715984614538E-4]:7.642130156044E-2,81[&rate=6.17715984614538E-4]:7.642130156044E-2)[&rate=6.17715984614538E-4]:2.319148878728E-1)[&rate=6.17715984614538E-4]:5.745438651496E-2)[&rate=6.17715984614538E-4]:1.912137961647E-1,((76[&rate=6.17715984614538E-4]:3.41925290782E-1,(70[&rate=6.17715984614538E-4]:2.8757952271E-1,74[&rate=6.17715984614538E-4]:3.259356870935E-1)[&rate=6.17715984614538E-4]:1.598960368848E-2)[&rate=6.17715984614538E-4]:7.213522309979E-2,75[&rate=6.17715984614538E-4]:4.140605138817E-1)[&rate=6.17715984614538E-4]:1.922589267243E-1)[&rate=6.17715984614538E-4]:7.772726973442E-1,52[&rate=6.17715984614538E-4]:6.453258006495E-1)[&rate=6.17715984614538E-4]:9.352943909062E-2)[&rate=6.17715984614538E-4]:4.942447533996E-2)[&rate=6.17715984614538E-4]:4.082144363511E-1,125[&rate=6.17715984614538E-4]:9.779149164586E-1)[&rate=6.17715984614538E-4]:4.216173781282E-1)[&rate=6.17715984614538E-4]:9.3078580434E-2,((((121[&rate=6.17715984614538E-4]:1.90911032834E0,127[&rate=6.17715984614538E-4]:2.350206218751E0)[&rate=6.17715984614538E-4]:3.558121282718E-1,(35[&rate=6.17715984614538E-4]:7.051372517103E-2,36[&rate=6.17715984614538E-4]:1.170890676368E-1)[&rate=6.17715984614538E-4]:6.838133418085E-2)[&rate=6.17715984614538E-4]:9.901761091784E-2,((128[&rate=6.17715984614538E-4]:1.235641036591E0,((118[&rate=6.17715984614538E-4]:7.092980723366E-1,((131[&rate=6.17715984614538E-4]:3.139453765889E-1,(130[&rate=6.17715984614538E-4]:2.235389395197E-1,(129[&rate=6.17715984614538E-4]:5.262734431977E-2,132[&rate=6.17715984614538E-4]:5.536707034713E-2)[&rate=6.17715984614538E-4]:1.709115951999E-1)[&rate=6.17715984614538E-4]:8.766671104191E-2)[&rate=6.17715984614538E-4]:2.050772789235E-1,69[&rate=6.17715984614538E-4]:6.642281349647E-1)[&rate=6.17715984614538E-4]:5.602884148162E-2)[&rate=6.17715984614538E-4]:6.383261900906E-1,((65[&rate=6.17715984614538E-4]:1.554019204196E-1,(60[&rate=6.17715984614538E-4]:1.180873016965E-1,(64[&rate=6.17715984614538E-4]:8.644435543984E-2,62[&rate=6.17715984614538E-4]:1.275402458509E-1)[&rate=6.17715984614538E-4]:1.823278777633E-1)[&rate=6.17715984614538E-4]:3.731461872317E-2)[&rate=6.17715984614538E-4]:2.756397107355E-1,(61[&rate=6.17715984614538E-4]:1.515633617261E-1,63[&rate=6.17715984614538E-4]:1.10467471315E-1)[&rate=6.17715984614538E-4]:4.712590913468E-1)[&rate=6.17715984614538E-4]:7.248018093544E-1)[&rate=6.17715984614538E-4]:2.774280156057E-2)[&rate=6.17715984614538E-4]:4.887104853656E-1,(45[&rate=6.17715984614538E-4]:7.493836608941E-1,(((46[&rate=6.17715984614538E-4]:5.328956088875E-1,43[&rate=6.17715984614538E-4]:5.328956088875E-1)[&rate=6.17715984614538E-4]:2.258190360313E-2,((42[&rate=6.17715984614538E-4]:6.905534971287E-2,48[&rate=6.17715984614538E-4]:1.073067158331E-1)[&rate=6.17715984614538E-4]:3.413717129755E-1,41[&rate=6.17715984614538E-4]:4.049625818141E-1)[&rate=6.17715984614538E-4]:9.587012193352E-2)[&rate=6.17715984614538E-4]:9.212535250313E-2,((((47[&rate=6.17715984614538E-4]:3.234921121254E-1,50[&rate=6.17715984614538E-4]:2.907052268797E-1)[&rate=6.17715984614538E-4]:1.3170019427E-1,49[&rate=6.17715984614538E-4]:4.224054211497E-1)[&rate=6.17715984614538E-4]:1.014512869942E-1,44[&rate=6.17715984614538E-4]:5.511791125153E-1)[&rate=6.17715984614538E-4]:9.020665171386E-2,51[&rate=6.17715984614538E-4]:6.195278407319E-1)[&rate=6.17715984614538E-4]:7.526198903109E-4)[&rate=6.17715984614538E-4]:1.099775172118E-1)[&rate=6.17715984614538E-4]:2.015716487707E-1)[&rate=6.17715984614538E-4]:4.232827160128E-2)[&rate=6.17715984614538E-4]:4.596975526575E-1,(((((100[&rate=6.17715984614538E-4]:2.626248635983E-1,94[&rate=6.17715984614538E-4]:2.626248635983E-1)[&rate=6.17715984614538E-4]:2.220061498445E-1,95[&rate=6.17715984614538E-4]:5.693304669948E-1)[&rate=6.17715984614538E-4]:1.310954402847E-1,(98[&rate=6.17715984614538E-4]:5.563540919845E-1,(99[&rate=6.17715984614538E-4]:4.676605027026E-1,96[&rate=6.17715984614538E-4]:4.321413770197E-1)[&rate=6.17715984614538E-4]:1.105515127791E-1)[&rate=6.17715984614538E-4]:1.331428535463E-1)[&rate=6.17715984614538E-4]:6.430844316435E-2,(147[&rate=6.17715984614538E-4]:6.620100429278E-1,(97[&rate=6.17715984614538E-4]:4.888716774039E-1,((101[&rate=6.17715984614538E-4]:1.242752708049E0,((((142[&rate=6.17715984614538E-4]:8.364633133695E-1,((141[&rate=6.17715984614538E-4]:3.671137499331E-1,144[&rate=6.17715984614538E-4]:3.643740239057E-1)[&rate=6.17715984614538E-4]:4.370048278926E-2,145[&rate=6.17715984614538E-4]:4.135539587499E-1)[&rate=6.17715984614538E-4]:4.229093546196E-1)[&rate=6.17715984614538E-4]:6.035354737078E-1,((((17[&rate=6.17715984614538E-4]:4.103743171658E-1,14[&rate=6.17715984614538E-4]:3.720181527821E-1)[&rate=6.17715984614538E-4]:3.249631027294E-1,((9[&rate=6.17715984614538E-4]:5.556564610631E-1,(112[&rate=6.17715984614538E-4]:5.477450324593E-1,(117[&rate=6.17715984614538E-4]:3.393729288207E-1,113[&rate=6.17715984614538E-4]:3.366332027932E-1)[&rate=6.17715984614538E-4]:2.111118296661E-1)[&rate=6.17715984614538E-4]:1.613060668592E-2)[&rate=6.17715984614538E-4]:6.131696455592E-2,(30[&rate=6.17715984614538E-4]:2.448544832927E-1,4[&rate=6.17715984614538E-4]:7.225174356666E-2)[&rate=6.17715984614538E-4]:4.954066135593E-1)[&rate=6.17715984614538E-4]:7.178865181045E-2)[&rate=6.17715984614538E-4]:1.665479397835E-1,(105[&rate=6.17715984614538E-4]:5.803298098303E-1,110[&rate=6.17715984614538E-4]:6.022476180494E-1)[&rate=6.17715984614538E-4]:2.55802125191E-1)[&rate=6.17715984614538E-4]:3.237678549456E-1,((((148[&rate=6.17715984614538E-4]:2.011901933409E-1,143[&rate=6.17715984614538E-4]:1.984504673136E-1)[&rate=6.17715984614538E-4]:4.236876096325E-1,116[&rate=6.17715984614538E-4]:5.865216385897E-1)[&rate=6.17715984614538E-4]:5.595917746104E-2,(((106[&rate=6.17715984614538E-4]:1.78016714182E-1,104[&rate=6.17715984614538E-4]:1.78016714182E-1)[&rate=6.17715984614538E-4]:6.18974968988E-2,111[&rate=6.17715984614538E-4]:2.563525672452E-1)[&rate=6.17715984614538E-4]:3.186538566663E-1,139[&rate=6.17715984614538E-4]:7.503488896649E-1)[&rate=6.17715984614538E-4]:1.441867209064E-1)[&rate=6.17715984614538E-4]:2.494770627587E-1,(((114[&rate=6.17715984614538E-4]:3.503430389869E-1,109[&rate=6.17715984614538E-4]:4.297950937814E-1)[&rate=6.17715984614538E-4]:1.544302891934E-1,(108[&rate=6.17715984614538E-4]:2.932379097438E-1,107[&rate=6.17715984614538E-4]:2.959776357712E-1)[&rate=6.17715984614538E-4]:2.690696650119E-1)[&rate=6.17715984614538E-4]:2.036283072427E-1,((19[&rate=6.17715984614538E-4]:4.070751576694E-1,13[&rate=6.17715984614538E-4]:3.687189932857E-1)[&rate=6.17715984614538E-4]:3.133840932645E-1,115[&rate=6.17715984614538E-4]:5.999113057284E-1)[&rate=6.17715984614538E-4]:1.084903296947E-1)[&rate=6.17715984614538E-4]:1.835562433864E-1)[&rate=6.17715984614538E-4]:2.131473906094E-1)[&rate=6.17715984614538E-4]:8.009899711044E-2)[&rate=6.17715984614538E-4]:1.892825042775E-2,((102[&rate=6.17715984614538E-4]:4.57279569413E-2,((23[&rate=6.17715984614538E-4]:6.293249579265E-1,(20[&rate=6.17715984614538E-4]:3.282766439685E-1,25[&rate=6.17715984614538E-4]:3.474547261602E-1)[&rate=6.17715984614538E-4]:2.928291358759E-1)[&rate=6.17715984614538E-4]:1.165977869078E-1,(11[&rate=6.17715984614538E-4]:4.791876865855E-1,140[&rate=6.17715984614538E-4]:4.600096043938E-1)[&rate=6.17715984614538E-4]:1.818035513996E-1)[&rate=6.17715984614538E-4]:4.504901436137E-1)[&rate=6.17715984614538E-4]:8.605549452911E-2,(24[&rate=6.17715984614538E-4]:9.144822868326E-1,(1[&rate=6.17715984614538E-4]:1.437245102873E-2,(21[&rate=6.17715984614538E-4]:4.4809509207E-1,28[&rate=6.17715984614538E-4]:4.727526263165E-1)[&rate=6.17715984614538E-4]:3.279211945752E-1)[&rate=6.17715984614538E-4]:1.192879179956E-1)[&rate=6.17715984614538E-4]:3.789450002542E-1)[&rate=6.17715984614538E-4]:8.056824356891E-2)[&rate=6.17715984614538E-4]:1.25588936484E-1,((((((86[&rate=6.17715984614538E-4]:1.78750343489E-2,85[&rate=6.17715984614538E-4]:1.78750343489E-2)[&rate=6.17715984614538E-4]:2.842293009732E-2,(93[&rate=6.17715984614538E-4]:1.794206757929E-2,84[&rate=6.17715984614538E-4]:4.243437442271E-3)[&rate=6.17715984614538E-4]:4.205452700394E-2)[&rate=6.17715984614538E-4]:2.166190074285E-2,83[&rate=6.17715984614538E-4]:6.795986518907E-2)[&rate=6.17715984614538E-4]:9.558143312412E-2,((92[&rate=6.17715984614538E-4]:1.117598027523E-1,(91[&rate=6.17715984614538E-4]:1.05041449373E-2,90[&rate=6.17715984614538E-4]:1.05041449373E-2)[&rate=6.17715984614538E-4]:1.01255657815E-1)[&rate=6.17715984614538E-4]:6.192726610854E-2,87[&rate=6.17715984614538E-4]:1.599884387238E-1)[&rate=6.17715984614538E-4]:3.552859589391E-3)[&rate=6.17715984614538E-4]:4.752035577151E-2,(89[&rate=6.17715984614538E-4]:1.350850468308E-1,88[&rate=6.17715984614538E-4]:1.213864166938E-1)[&rate=6.17715984614538E-4]:8.967523739087E-2)[&rate=6.17715984614538E-4]:9.506682547641E-1,((6[&rate=6.17715984614538E-4]:4.203767245906E-1,((10[&rate=6.17715984614538E-4]:2.359662213531E-1,15[&rate=6.17715984614538E-4]:2.743223857366E-1)[&rate=6.17715984614538E-4]:1.662645766656E-1,18[&rate=6.17715984614538E-4]:4.488061404845E-1)[&rate=6.17715984614538E-4]:3.458428273624E-2)[&rate=6.17715984614538E-4]:2.299686992795E-1,3[&rate=6.17715984614538E-4]:5.982906293496E-1)[&rate=6.17715984614538E-4]:2.371325210203E-2)[&rate=6.17715984614538E-4]:7.131970240443E-1)[&rate=6.17715984614538E-4]:9.102915285808E-1)[&rate=6.17715984614538E-4]:2.733722156865E-1,((39[&rate=6.17715984614538E-4]:4.693023186183E-1,(2[&rate=6.17715984614538E-4]:6.884694700567E-1,((22[&rate=6.17715984614538E-4]:2.234828029457E-1,27[&rate=6.17715984614538E-4]:2.399211591101E-1)[&rate=6.17715984614538E-4]:5.418717604294E-1,(31[&rate=6.17715984614538E-4]:7.674449396752E-1,(26[&rate=6.17715984614538E-4]:6.756070340161E-1,(7[&rate=6.17715984614538E-4]:2.241535575701E-1,8[&rate=6.17715984614538E-4]:2.241535575701E-1)[&rate=6.17715984614538E-4]:3.446041613775E-1)[&rate=6.17715984614538E-4]:4.800228922069E-2)[&rate=6.17715984614538E-4]:5.270414424796E-2)[&rate=6.17715984614538E-4]:9.571764640754E-2)[&rate=6.17715984614538E-4]:1.737558651391E0)[&rate=6.17715984614538E-4]:6.664547168063E-3,((40[&rate=6.17715984614538E-4]:4.264968602985E-1,16[&rate=6.17715984614538E-4]:2.511989786416E0)[&rate=6.17715984614538E-4]:4.389332261493E-2,146[&rate=6.17715984614538E-4]:5.906087621483E-1)[&rate=6.17715984614538E-4]:5.576682872937E-3)[&rate=6.17715984614538E-4]:6.699389895548E-2)[&rate=6.17715984614538E-4]:1.694916402829E-2)[&rate=6.17715984614538E-4]:4.472306497736E-2)[&rate=6.17715984614538E-4]:2.075709440135E-2)[&rate=6.17715984614538E-4]:2.549762377875E-1,38[&rate=6.17715984614538E-4]:8.120603150072E-1)[&rate=6.17715984614538E-4]:4.879153544355E-1)[&rate=6.17715984614538E-4]:8.06133476545E-2)[&rate=6.17715984614538E-4]:2.545438241612E-2)[&rate=6.17715984614538E-4]:6.030721815853E-2)[&rate=6.17715984614538E-4]:1.015112570096E-1,32[&rate=6.17715984614538E-4]:8.056492131678E-2)[&rate=6.17715984614538E-4]:6.482087415981E-2,33[&rate=6.17715984614538E-4]:1.508652475313E-1);
tree STATE_81090000 [&joint=-20974.57905321442,lnP=-20974.57905321442] = [&R] ((34[&rate=5.726828375711385E-4]:8.245352717133E-2,(((35[&rate=5.726828375711385E-4]:1.820371685157E-1,(((128[&rate=5.726828375711385E-4]:1.172043606958E0,((118[&rate=5.726828375711385E-4]:6.982753097197E-1,((132[&rate=5.726828375711385E-4]:3.634514057074E-2,129[&rate=5.726828375711385E-4]:3.360541454338E-2)[&rate=5.726828375711385E-4]:2.484789484E-1,(131[&rate=5.726828375711385E-4]:1.511515014257E-1,130[&rate=5.726828375711385E-4]:1.484117753983E-1)[&rate=5.726828375711385E-4]:1.33672587545E-1)[&rate=5.726828375711385E-4]:2.792046454064E-1)[&rate=5.726828375711385E-4]:1.302995271832E-1,69[&rate=5.726828375711385E-4]:8.395337410125E-1)[&rate=5.726828375711385E-4]:4.831947974526E-1)[&rate=5.726828375711385E-4]:9.411477805202E-2,((((65[&rate=5.726828375711385E-4]:4.570830828755E-2,62[&rate=5.726828375711385E-4]:2.374891302053E-1)[&rate=5.726828375711385E-4]:1.602578134356E-1,(64[&rate=5.726828375711385E-4]:1.900006364057E-1,60[&rate=5.726828375711385E-4]:3.931570489901E-2)[&rate=5.726828375711385E-4]:1.666504168241E-1)[&rate=5.726828375711385E-4]:1.895420452223E-1,(61[&rate=5.726828375711385E-4]:1.932923527762E-1,63[&rate=5.726828375711385E-4]:1.521964623652E-1)[&rate=5.726828375711385E-4]:3.939966360869E-1)[&rate=5.726828375711385E-4]:7.569282038427E-1,127[&rate=5.726828375711385E-4]:2.242847329692E0)[&rate=5.726828375711385E-4]:6.166721970163E-2)[&rate=5.726828375711385E-4]:3.227055856419E-1,(45[&rate=5.726828375711385E-4]:6.400135200902E-1,((((41[&rate=5.726828375711385E-4]:4.154987030603E-1,(42[&rate=5.726828375711385E-4]:3.808066030508E-1,48[&rate=5.726828375711385E-4]:4.190579691711E-1)[&rate=5.726828375711385E-4]:4.01565808837E-2)[&rate=5.726828375711385E-4]:5.244067232382E-2,(46[&rate=5.726828375711385E-4]:3.654000667974E-1,43[&rate=5.726828375711385E-4]:3.654000667974E-1)[&rate=5.726828375711385E-4]:1.571841173297E-1)[&rate=5.726828375711385E-4]:4.859420562444E-2,47[&rate=5.726828375711385E-4]:5.711783897515E-1)[&rate=5.726828375711385E-4]:2.384439891472E-2,((44[&rate=5.726828375711385E-4]:4.460375053985E-1,51[&rate=5.726828375711385E-4]:4.241795819013E-1)[&rate=5.726828375711385E-4]:1.101728122485E-1,(50[&rate=5.726828375711385E-4]:3.979453088982E-1,49[&rate=5.726828375711385E-4]:3.979453088982E-1)[&rate=5.726828375711385E-4]:1.309426043773E-1)[&rate=5.726828375711385E-4]:3.334799014497E-2)[&rate=5.726828375711385E-4]:5.318745273538E-2)[&rate=5.726828375711385E-4]:1.754542382705E-1)[&rate=5.726828375711385E-4]:1.219403211513E-1)[&rate=5.726828375711385E-4]:1.053111411531E-1,(121[&rate=5.726828375711385E-4]:2.308678244187E0,36[&rate=5.726828375711385E-4]:2.292261893921E-1)[&rate=5.726828375711385E-4]:1.046974627424E-1)[&rate=5.726828375711385E-4]:4.207815215555E-1,((((((16[&rate=5.726828375711385E-4]:2.440955304066E0,39[&rate=5.726828375711385E-4]:3.554623779492E-1)[&rate=5.726828375711385E-4]:4.793006367781E-2,40[&rate=5.726828375711385E-4]:4.033924416271E-1)[&rate=5.726828375711385E-4]:7.755997071936E-2,((2[&rate=5.726828375711385E-4]:7.282338485449E-1,((22[&rate=5.726828375711385E-4]:5.113511342446E-1,27[&rate=5.726828375711385E-4]:5.27789490409E-1)[&rate=5.726828375711385E-4]:2.205434956453E-1,(31[&rate=5.726828375711385E-4]:7.716553202957E-1,(26[&rate=5.726828375711385E-4]:6.375973361161E-1,(7[&rate=5.726828375711385E-4]:3.055155841479E-1,8[&rate=5.726828375711385E-4]:3.055155841479E-1)[&rate=5.726828375711385E-4]:2.252324368997E-1)[&rate=5.726828375711385E-4]:9.022236774122E-2)[&rate=5.726828375711385E-4]:1.503383014225E-2)[&rate=5.726828375711385E-4]:1.689419583809E-1)[&rate=5.726828375711385E-4]:1.529873955186E0,147[&rate=5.726828375711385E-4]:3.587590500818E-1)[&rate=5.726828375711385E-4]:1.795704114449E-1)[&rate=5.726828375711385E-4]:6.689176134696E-3,(97[&rate=5.726828375711385E-4]:4.07147131557E-1,((95[&rate=5.726828375711385E-4]:4.982406449357E-1,(100[&rate=5.726828375711385E-4]:2.283534418413E-1,94[&rate=5.726828375711385E-4]:2.283534418413E-1)[&rate=5.726828375711385E-4]:1.851877495423E-1)[&rate=5.726828375711385E-4]:6.385608538905E-2,((99[&rate=5.726828375711385E-4]:4.769278225401E-1,96[&rate=5.726828375711385E-4]:4.414086968572E-1)[&rate=5.726828375711385E-4]:2.967359379692E-2,((101[&rate=5.726828375711385E-4]:8.941146315119E-1,((((21[&rate=5.726828375711385E-4]:8.78793909518E-1,(28[&rate=5.726828375711385E-4]:8.428285066721E-1,(24[&rate=5.726828375711385E-4]:8.075464409256E-1,1[&rate=5.726828375711385E-4]:2.672452311742E-2)[&rate=5.726828375711385E-4]:2.980261369175E-2)[&rate=5.726828375711385E-4]:6.062293709237E-2)[&rate=5.726828375711385E-4]:3.424362629215E-1,(142[&rate=5.726828375711385E-4]:1.540797262571E-1,(144[&rate=5.726828375711385E-4]:8.524783503179E-2,(141[&rate=5.726828375711385E-4]:1.479220249124E-2,145[&rate=5.726828375711385E-4]:1.753192851882E-2)[&rate=5.726828375711385E-4]:7.319535856792E-2)[&rate=5.726828375711385E-4]:6.335243917036E-2)[&rate=5.726828375711385E-4]:1.171260035224E0)[&rate=5.726828375711385E-4]:2.262885106478E-1,(((((((30[&rate=5.726828375711385E-4]:3.152636476856E-1,4[&rate=5.726828375711385E-4]:1.426609079596E-1)[&rate=5.726828375711385E-4]:3.862551080204E-1,(117[&rate=5.726828375711385E-4]:4.254284126255E-1,112[&rate=5.726828375711385E-4]:4.226886865979E-1)[&rate=5.726828375711385E-4]:1.637615759573E-1)[&rate=5.726828375711385E-4]:1.030678001089E-1,9[&rate=5.726828375711385E-4]:6.81298884582E-1)[&rate=5.726828375711385E-4]:1.248062713894E-1,(17[&rate=5.726828375711385E-4]:4.412295158905E-1,14[&rate=5.726828375711385E-4]:4.028733515069E-1)[&rate=5.726828375711385E-4]:4.114509825466E-1)[&rate=5.726828375711385E-4]:2.177270430887E-2,((105[&rate=5.726828375711385E-4]:3.886268465599E-1,113[&rate=5.726828375711385E-4]:4.160241068337E-1)[&rate=5.726828375711385E-4]:2.268760677447E-1,110[&rate=5.726828375711385E-4]:6.374207225237E-1)[&rate=5.726828375711385E-4]:1.931968637839E-1)[&rate=5.726828375711385E-4]:3.778391794406E-1,(((((109[&rate=5.726828375711385E-4]:4.20996448052E-1,(114[&rate=5.726828375711385E-4]:2.197678507912E-1,107[&rate=5.726828375711385E-4]:2.80041823394E-1)[&rate=5.726828375711385E-4]:1.217765424663E-1)[&rate=5.726828375711385E-4]:2.278434949294E-1,108[&rate=5.726828375711385E-4]:6.269221347623E-1)[&rate=5.726828375711385E-4]:1.262380400513E-1,115[&rate=5.726828375711385E-4]:6.956259282382E-1)[&rate=5.726828375711385E-4]:1.250598144884E-2,(19[&rate=5.726828375711385E-4]:6.029213895691E-1,13[&rate=5.726828375711385E-4]:5.645652251855E-1)[&rate=5.726828375711385E-4]:2.257584653234E-1)[&rate=5.726828375711385E-4]:7.86117458831E-2,(((106[&rate=5.726828375711385E-4]:4.956055675283E-2,104[&rate=5.726828375711385E-4]:4.956055675283E-2)[&rate=5.726828375711385E-4]:3.813497599793E-1,(139[&rate=5.726828375711385E-4]:2.055692218859E-1,111[&rate=5.726828375711385E-4]:3.022675613248E-2)[&rate=5.726828375711385E-4]:4.17121916764E-1)[&rate=5.726828375711385E-4]:3.030755636683E-1,((148[&rate=5.726828375711385E-4]:2.943487527434E-1,143[&rate=5.726828375711385E-4]:2.91609026716E-1)[&rate=5.726828375711385E-4]:3.07758192488E-1,116[&rate=5.726828375711385E-4]:5.637507808477E-1)[&rate=5.726828375711385E-4]:1.099611269501E-1)[&rate=5.726828375711385E-4]:1.130317477724E-1)[&rate=5.726828375711385E-4]:3.450007814109E-1)[&rate=5.726828375711385E-4]:7.452660656475E-2,(((11[&rate=5.726828375711385E-4]:6.786897391445E-1,140[&rate=5.726828375711385E-4]:6.595116569528E-1)[&rate=5.726828375711385E-4]:1.712983743757E-1,(23[&rate=5.726828375711385E-4]:7.440698556061E-1,(20[&rate=5.726828375711385E-4]:3.958378996774E-1,25[&rate=5.726828375711385E-4]:4.150159818691E-1)[&rate=5.726828375711385E-4]:3.400127778466E-1)[&rate=5.726828375711385E-4]:1.908497647634E-1)[&rate=5.726828375711385E-4]:2.702527155822E-1,102[&rate=5.726828375711385E-4]:5.448740444503E-2)[&rate=5.726828375711385E-4]:1.60002817183E-1)[&rate=5.726828375711385E-4]:9.05627080346E-2)[&rate=5.726828375711385E-4]:1.152041047117E-1,((3[&rate=5.726828375711385E-4]:2.495683863537E-1,((89[&rate=5.726828375711385E-4]:1.26219033993E-1,88[&rate=5.726828375711385E-4]:1.125204038559E-1)[&rate=5.726828375711385E-4]:9.839471117896E-2,((((84[&rate=5.726828375711385E-4]:2.567321793818E-2,(93[&rate=5.726828375711385E-4]:3.639622705379E-2,85[&rate=5.726828375711385E-4]:2.269759691677E-2)[&rate=5.726828375711385E-4]:2.975621021406E-3)[&rate=5.726828375711385E-4]:3.562944700907E-2,(83[&rate=5.726828375711385E-4]:1.030566791004E-2,86[&rate=5.726828375711385E-4]:1.030566791004E-2)[&rate=5.726828375711385E-4]:5.099699703721E-2)[&rate=5.726828375711385E-4]:4.434451603056E-2,(92[&rate=5.726828375711385E-4]:6.578077337065E-2,(90[&rate=5.726828375711385E-4]:6.785138938254E-3,91[&rate=5.726828375711385E-4]:6.785138938254E-3)[&rate=5.726828375711385E-4]:5.89956344324E-2)[&rate=5.726828375711385E-4]:5.356503774417E-2)[&rate=5.726828375711385E-4]:9.542487016024E-2,87[&rate=5.726828375711385E-4]:2.01072051138E-1)[&rate=5.726828375711385E-4]:9.843063896855E-3)[&rate=5.726828375711385E-4]:5.783792987159E-1)[&rate=5.726828375711385E-4]:3.300359851968E-1,((18[&rate=5.726828375711385E-4]:5.517053528723E-1,6[&rate=5.726828375711385E-4]:4.886916542422E-1)[&rate=5.726828375711385E-4]:7.756516090296E-3,(10[&rate=5.726828375711385E-4]:2.74994407389E-1,15[&rate=5.726828375711385E-4]:3.133505717724E-1)[&rate=5.726828375711385E-4]:2.378921191078E-1)[&rate=5.726828375711385E-4]:1.352109957384E-1)[&rate=5.726828375711385E-4]:8.379129367966E-1)[&rate=5.726828375711385E-4]:4.793370491924E-1)[&rate=5.726828375711385E-4]:2.22491038477E-1,98[&rate=5.726828375711385E-4]:2.718568115413E-1)[&rate=5.726828375711385E-4]:2.128866812985E-1)[&rate=5.726828375711385E-4]:6.642427573618E-2)[&rate=5.726828375711385E-4]:5.543291489354E-2)[&rate=5.726828375711385E-4]:9.456205557881E-3)[&rate=5.726828375711385E-4]:2.277537106659E-2,146[&rate=5.726828375711385E-4]:6.306355387826E-1)[&rate=5.726828375711385E-4]:3.150438257202E-1,38[&rate=5.726828375711385E-4]:7.571547743388E-1)[&rate=5.726828375711385E-4]:5.533405034009E-1)[&rate=5.726828375711385E-4]:2.373373945771E-1)[&rate=5.726828375711385E-4]:4.6170374331E-2,(((((((56[&rate=5.726828375711385E-4]:1.852794315491E-1,55[&rate=5.726828375711385E-4]:1.852794315491E-1)[&rate=5.726828375711385E-4]:4.60639589337E-2,57[&rate=5.726828375711385E-4]:2.422723522316E-1)[&rate=5.726828375711385E-4]:2.172066036027E-2,(58[&rate=5.726828375711385E-4]:2.049965953877E-1,(37[&rate=5.726828375711385E-4]:8.07447656602E-2,54[&rate=5.726828375711385E-4]:4.242033419759E-3)[&rate=5.726828375711385E-4]:1.433775127876E-1)[&rate=5.726828375711385E-4]:7.538985982718E-2)[&rate=5.726828375711385E-4]:1.059489577849E-2,59[&rate=5.726828375711385E-4]:2.718556679332E-1)[&rate=5.726828375711385E-4]:1.362666153577E-1,68[&rate=5.726828375711385E-4]:3.589419554219E-1)[&rate=5.726828375711385E-4]:4.419962241907E-1,(125[&rate=5.726828375711385E-4]:5.448965465499E-1,(((((134[&rate=5.726828375711385E-4]:1.896453516105E-1,137[&rate=5.726828375711385E-4]:2.608782283227E-1)[&rate=5.726828375711385E-4]:5.392882460025E-1,133[&rate=5.726828375711385E-4]:7.590705839142E-1)[&rate=5.726828375711385E-4]:6.271948900916E-1,52[&rate=5.726828375711385E-4]:6.12382698349E-1)[&rate=5.726828375711385E-4]:3.796338609739E-2,(103[&rate=5.726828375711385E-4]:7.194245208053E-1,((12[&rate=5.726828375711385E-4]:2.382686419954E-1,5[&rate=5.726828375711385E-4]:1.999124776119E-1)[&rate=5.726828375711385E-4]:1.447675836209E-1,29[&rate=5.726828375711385E-4]:4.898855406848E-1)[&rate=5.726828375711385E-4]:4.624156924493E-1)[&rate=5.726828375711385E-4]:1.595215298202E0)[&rate=5.726828375711385E-4]:3.845961054511E-2,(53[&rate=5.726828375711385E-4]:5.780441729522E-1,(((73[&rate=5.726828375711385E-4]:5.471953643185E-1,71[&rate=5.726828375711385E-4]:4.787022136336E-1)[&rate=5.726828375711385E-4]:4.398481527998E-2,((79[&rate=5.726828375711385E-4]:2.373887507824E-1,(78[&rate=5.726828375711385E-4]:1.73005235155E-1,(72[&rate=5.726828375711385E-4]:4.978774358395E-2,82[&rate=5.726828375711385E-4]:7.992472988534E-2)[&rate=5.726828375711385E-4]:1.012996833517E-1)[&rate=5.726828375711385E-4]:6.438351562742E-2)[&rate=5.726828375711385E-4]:2.747051069113E-1,(77[&rate=5.726828375711385E-4]:4.401460040129E-1,(80[&rate=5.726828375711385E-4]:4.392727027615E-2,81[&rate=5.726828375711385E-4]:4.392727027615E-2)[&rate=5.726828375711385E-4]:3.523831172983E-1)[&rate=5.726828375711385E-4]:1.075642920369E-1)[&rate=5.726828375711385E-4]:3.799043149397E-2)[&rate=5.726828375711385E-4]:2.253564405543E-1,((76[&rate=5.726828375711385E-4]:4.997892493489E-1,(74[&rate=5.726828375711385E-4]:4.875514386549E-1,70[&rate=5.726828375711385E-4]:4.491952742714E-1)[&rate=5.726828375711385E-4]:1.223781069405E-2)[&rate=5.726828375711385E-4]:3.330648746849E-2,75[&rate=5.726828375711385E-4]:5.330957368174E-1)[&rate=5.726828375711385E-4]:2.834408833354E-1)[&rate=5.726828375711385E-4]:5.079706114116E-1)[&rate=5.726828375711385E-4]:1.025648007279E-1)[&rate=5.726828375711385E-4]:7.467008653097E-2)[&rate=5.726828375711385E-4]:4.227082997294E-1)[&rate=5.726828375711385E-4]:6.976077656868E-1,((((67[&rate=5.726828375711385E-4]:8.450391044524E-2,((124[&rate=5.726828375711385E-4]:1.80379354381E-1,122[&rate=5.726828375711385E-4]:1.831115948182E-1)[&rate=5.726828375711385E-4]:1.94970637596E-2,123[&rate=5.726828375711385E-4]:2.026086585778E-1)[&rate=5.726828375711385E-4]:3.831678022081E-1)[&rate=5.726828375711385E-4]:1.460161830208E-1,(126[&rate=5.726828375711385E-4]:9.936592315143E-1,((119[&rate=5.726828375711385E-4]:1.475259463566E0,120[&rate=5.726828375711385E-4]:1.379369052607E0)[&rate=5.726828375711385E-4]:2.929536954765E-1,((138[&rate=5.726828375711385E-4]:3.000631143336E-1,136[&rate=5.726828375711385E-4]:1.685562650184E-1)[&rate=5.726828375711385E-4]:6.246001536706E-1,135[&rate=5.726828375711385E-4]:7.246632680041E-1)[&rate=5.726828375711385E-4]:6.956046855589E-1)[&rate=5.726828375711385E-4]:1.114859511565E-2)[&rate=5.726828375711385E-4]:4.840350516367E-1)[&rate=5.726828375711385E-4]:5.742442244047E-2,66[&rate=5.726828375711385E-4]:2.879445159065E-1)[&rate=5.726828375711385E-4]:6.608975336597E-1,(33[&rate=5.726828375711385E-4]:2.777902458017E-2,32[&rate=5.726828375711385E-4]:2.229957252545E-2)[&rate=5.726828375711385E-4]:4.161097019157E-2)[&rate=5.726828375711385E-4]:1.983257960851E-3)[&rate=5.726828375711385E-4]:4.081229260536E-2);
tree STATE_81180000 [&joint=-20978.799406621063,lnP=-20978.799406621063] = [&R] ((((((36[&rate=5.563563534108524E-4]:2.851323754241E-1,(121[&rate=5.563563534108524E-4]:2.344264853593E0,((((((((64[&rate=5.563563534108524E-4]:2.596265413053E-1,62[&rate=5.563563534108524E-4]:3.007224317163E-1)[&rate=5.563563534108524E-4]:4.800901874477E-2,60[&rate=5.563563534108524E-4]:1.569506285433E-1)[&rate=5.563563534108524E-4]:1.006146627218E-2,65[&rate=5.563563534108524E-4]:1.670120948155E-1)[&rate=5.563563534108524E-4]:1.535981727949E-1,(61[&rate=5.563563534108524E-4]:6.820424583983E-2,63[&rate=5.563563534108524E-4]:2.710835542878E-2)[&rate=5.563563534108524E-4]:4.441868436883E-1)[&rate=5.563563534108524E-4]:9.616540560761E-1,(118[&rate=5.563563534108524E-4]:6.009680303566E-1,(((130[&rate=5.563563534108524E-4]:1.592824455826E-1,131[&rate=5.563563534108524E-4]:1.620221716099E-1)[&rate=5.563563534108524E-4]:1.153031638119E-2,(132[&rate=5.563563534108524E-4]:1.068792029335E-1,129[&rate=5.563563534108524E-4]:1.041394769062E-1)[&rate=5.563563534108524E-4]:6.667328505758E-2)[&rate=5.563563534108524E-4]:2.677990333319E-1,69[&rate=5.563563534108524E-4]:5.865570007752E-1)[&rate=5.563563534108524E-4]:2.536993369099E-2)[&rate=5.563563534108524E-4]:8.730771152476E-1)[&rate=5.563563534108524E-4]:1.691899485121E-1,(((51[&rate=5.563563534108524E-4]:5.107607060636E-1,((48[&rate=5.563563534108524E-4]:2.798452012808E-1,(41[&rate=5.563563534108524E-4]:1.04692341045E-1,42[&rate=5.563563534108524E-4]:1.101568219193E-1)[&rate=5.563563534108524E-4]:1.314370132413E-1)[&rate=5.563563534108524E-4]:1.578680905946E-1,(43[&rate=5.563563534108524E-4]:4.410051648433E-1,46[&rate=5.563563534108524E-4]:4.410051648433E-1)[&rate=5.563563534108524E-4]:7.637088780609E-3)[&rate=5.563563534108524E-4]:8.944085681114E-2)[&rate=5.563563534108524E-4]:7.465958156891E-3,(47[&rate=5.563563534108524E-4]:5.433204192375E-1,(50[&rate=5.563563534108524E-4]:2.62071543345E-1,49[&rate=5.563563534108524E-4]:2.62071543345E-1)[&rate=5.563563534108524E-4]:2.484619906468E-1)[&rate=5.563563534108524E-4]:2.228649354458E-3)[&rate=5.563563534108524E-4]:6.537797120576E-2,(44[&rate=5.563563534108524E-4]:4.408927914934E-1,45[&rate=5.563563534108524E-4]:4.381605510563E-1)[&rate=5.563563534108524E-4]:1.6456976743E-1)[&rate=5.563563534108524E-4]:1.273825359413E-1)[&rate=5.563563534108524E-4]:7.296973567978E-3,128[&rate=5.563563534108524E-4]:1.510806040287E0)[&rate=5.563563534108524E-4]:2.237962145501E-1,(35[&rate=5.563563534108524E-4]:9.484523653006E-3,127[&rate=5.563563534108524E-4]:2.576607811324E0)[&rate=5.563563534108524E-4]:1.963506078964E-1)[&rate=5.563563534108524E-4]:1.240232478373E-2)[&rate=5.563563534108524E-4]:2.031957662525E-2)[&rate=5.563563534108524E-4]:5.47355408768E-1,(((146[&rate=5.563563534108524E-4]:1.002630244641E0,40[&rate=5.563563534108524E-4]:8.824116654057E-1)[&rate=5.563563534108524E-4]:1.250481577946E-2,(((147[&rate=5.563563534108524E-4]:5.562940032069E-1,39[&rate=5.563563534108524E-4]:4.989169540266E-1)[&rate=5.563563534108524E-4]:2.743057734024E-2,(97[&rate=5.563563534108524E-4]:3.784040812452E-1,((((22[&rate=5.563563534108524E-4]:1.991183765577E-1,27[&rate=5.563563534108524E-4]:2.155567327221E-1)[&rate=5.563563534108524E-4]:4.279145305916E-1,(2[&rate=5.563563534108524E-4]:4.392801828887E-1,31[&rate=5.563563534108524E-4]:6.666774431627E-1)[&rate=5.563563534108524E-4]:1.51499845346E-2)[&rate=5.563563534108524E-4]:1.438819260305E-1,((7[&rate=5.563563534108524E-4]:2.36461012335E-1,8[&rate=5.563563534108524E-4]:2.36461012335E-1)[&rate=5.563563534108524E-4]:3.036118256138E-1,26[&rate=5.563563534108524E-4]:6.469221530173E-1)[&rate=5.563563534108524E-4]:1.349515842721E-1)[&rate=5.563563534108524E-4]:1.763670726738E0,16[&rate=5.563563534108524E-4]:2.49074994348E0)[&rate=5.563563534108524E-4]:4.418531524906E-2)[&rate=5.563563534108524E-4]:7.690519875536E-2)[&rate=5.563563534108524E-4]:3.103315670266E-1,(((100[&rate=5.563563534108524E-4]:1.514922866336E-1,94[&rate=5.563563534108524E-4]:1.514922866336E-1)[&rate=5.563563534108524E-4]:2.404693571446E-1,95[&rate=5.563563534108524E-4]:4.766610973302E-1)[&rate=5.563563534108524E-4]:3.26921292281E-1,((98[&rate=5.563563534108524E-4]:5.340125225396E-1,(101[&rate=5.563563534108524E-4]:8.149656451782E-1,((((102[&rate=5.563563534108524E-4]:8.407074300575E-3,((1[&rate=5.563563534108524E-4]:9.280471352905E-2,(21[&rate=5.563563534108524E-4]:4.464803099627E-1,28[&rate=5.563563534108524E-4]:4.711378442091E-1)[&rate=5.563563534108524E-4]:4.079682391829E-1)[&rate=5.563563534108524E-4]:1.268639435038E-1,24[&rate=5.563563534108524E-4]:1.000490574841E0)[&rate=5.563563534108524E-4]:1.695603350758E-1)[&rate=5.563563534108524E-4]:5.844790581787E-2,(((20[&rate=5.563563534108524E-4]:3.883013502624E-1,25[&rate=5.563563534108524E-4]:4.074794324542E-1)[&rate=5.563563534108524E-4]:2.161340191223E-1,23[&rate=5.563563534108524E-4]:6.126545474668E-1)[&rate=5.563563534108524E-4]:2.327036830361E-1,(11[&rate=5.563563534108524E-4]:6.109330861959E-1,140[&rate=5.563563534108524E-4]:5.917550040042E-1)[&rate=5.563563534108524E-4]:1.494936374577E-1)[&rate=5.563563534108524E-4]:3.721816811223E-1)[&rate=5.563563534108524E-4]:1.700647738524E-1,(((((17[&rate=5.563563534108524E-4]:5.109061327256E-1,14[&rate=5.563563534108524E-4]:4.725499683419E-1)[&rate=5.563563534108524E-4]:3.147569662903E-1,((9[&rate=5.563563534108524E-4]:5.297384685291E-1,117[&rate=5.563563534108524E-4]:5.406973726387E-1)[&rate=5.563563534108524E-4]:1.731559006084E-1,((30[&rate=5.563563534108524E-4]:4.054800630724E-1,4[&rate=5.563563534108524E-4]:2.328773233464E-1)[&rate=5.563563534108524E-4]:3.630354835136E-1,112[&rate=5.563563534108524E-4]:6.534470534352E-1)[&rate=5.563563534108524E-4]:5.766649378429E-2)[&rate=5.563563534108524E-4]:7.619338741273E-2)[&rate=5.563563534108524E-4]:1.255330525924E-1,(113[&rate=5.563563534108524E-4]:6.331449106834E-1,(110[&rate=5.563563534108524E-4]:6.144750350972E-1,105[&rate=5.563563534108524E-4]:5.925572268781E-1)[&rate=5.563563534108524E-4]:1.319042353155E-2)[&rate=5.563563534108524E-4]:2.796950765413E-1)[&rate=5.563563534108524E-4]:4.360959893702E-2,(((115[&rate=5.563563534108524E-4]:5.328318664962E-1,(19[&rate=5.563563534108524E-4]:4.710904484885E-1,13[&rate=5.563563534108524E-4]:4.327342841048E-1)[&rate=5.563563534108524E-4]:1.822893632132E-1)[&rate=5.563563534108524E-4]:1.019321738867E-1,(108[&rate=5.563563534108524E-4]:6.005304496857E-1,(107[&rate=5.563563534108524E-4]:3.229026925694E-1,(109[&rate=5.563563534108524E-4]:2.50309354448E-1,114[&rate=5.563563534108524E-4]:1.708572996535E-1)[&rate=5.563563534108524E-4]:9.177142031312E-2)[&rate=5.563563534108524E-4]:2.803674831437E-1)[&rate=5.563563534108524E-4]:9.176783727255E-2)[&rate=5.563563534108524E-4]:1.88446701637E-1,(((148[&rate=5.563563534108524E-4]:1.221174589999E-1,143[&rate=5.563563534108524E-4]:1.193777329725E-1)[&rate=5.563563534108524E-4]:4.807751861092E-1,116[&rate=5.563563534108524E-4]:5.645364807254E-1)[&rate=5.563563534108524E-4]:1.152945449068E-1,((106[&rate=5.563563534108524E-4]:2.694826669134E-1,(104[&rate=5.563563534108524E-4]:1.925353079905E-1,111[&rate=5.563563534108524E-4]:2.089736641548E-1)[&rate=5.563563534108524E-4]:7.694735892288E-2)[&rate=5.563563534108524E-4]:2.1355431537E-1,139[&rate=5.563563534108524E-4]:6.748178042011E-1)[&rate=5.563563534108524E-4]:2.570680159517E-1)[&rate=5.563563534108524E-4]:1.433797163876E-1)[&rate=5.563563534108524E-4]:5.104706331998E-2)[&rate=5.563563534108524E-4]:2.150399966357E-1,(142[&rate=5.563563534108524E-4]:7.279016731569E-1,((141[&rate=5.563563534108524E-4]:9.961348006211E-2,145[&rate=5.563563534108524E-4]:1.023532060897E-1)[&rate=5.563563534108524E-4]:5.002536391863E-2,144[&rate=5.563563534108524E-4]:1.468991179534E-1)[&rate=5.563563534108524E-4]:5.755231031486E-1)[&rate=5.563563534108524E-4]:6.161906493668E-1)[&rate=5.563563534108524E-4]:1.39402773913E-1)[&rate=5.563563534108524E-4]:2.112229165391E-1,((((18[&rate=5.563563534108524E-4]:6.783284984765E-1,(10[&rate=5.563563534108524E-4]:3.210843239631E-1,15[&rate=5.563563534108524E-4]:3.594404883465E-1)[&rate=5.563563534108524E-4]:3.106688320477E-1)[&rate=5.563563534108524E-4]:1.013722647044E-1,6[&rate=5.563563534108524E-4]:7.166870645508E-1)[&rate=5.563563534108524E-4]:1.550387336529E-1,3[&rate=5.563563534108524E-4]:8.196710036833E-1)[&rate=5.563563534108524E-4]:2.227408782195E-2,((89[&rate=5.563563534108524E-4]:1.723435300337E-1,88[&rate=5.563563534108524E-4]:1.586448998967E-1)[&rate=5.563563534108524E-4]:2.314790966463E-1,(((92[&rate=5.563563534108524E-4]:1.719177369789E-1,(90[&rate=5.563563534108524E-4]:1.075298669331E-1,91[&rate=5.563563534108524E-4]:1.075298669331E-1)[&rate=5.563563534108524E-4]:6.438787004578E-2)[&rate=5.563563534108524E-4]:8.253938491431E-2,87[&rate=5.563563534108524E-4]:2.407584917562E-1)[&rate=5.563563534108524E-4]:5.923942144503E-2,(85[&rate=5.563563534108524E-4]:1.722737515087E-1,(93[&rate=5.563563534108524E-4]:1.719094313063E-1,((83[&rate=5.563563534108524E-4]:6.30177249117E-2,86[&rate=5.563563534108524E-4]:6.30177249117E-2)[&rate=5.563563534108524E-4]:5.217571245469E-2,84[&rate=5.563563534108524E-4]:1.151934373664E-1)[&rate=5.563563534108524E-4]:4.301736380287E-2)[&rate=5.563563534108524E-4]:1.406295033947E-2)[&rate=5.563563534108524E-4]:1.277241616925E-1)[&rate=5.563563534108524E-4]:9.012608334174E-2)[&rate=5.563563534108524E-4]:9.915471223594E-1)[&rate=5.563563534108524E-4]:6.034578529773E-1)[&rate=5.563563534108524E-4]:3.723024267233E-1)[&rate=5.563563534108524E-4]:5.637957358089E-1)[&rate=5.563563534108524E-4]:1.368615802063E-1,(99[&rate=5.563563534108524E-4]:5.938892523962E-1,96[&rate=5.563563534108524E-4]:5.583701267133E-1)[&rate=5.563563534108524E-4]:9.884277384703E-2)[&rate=5.563563534108524E-4]:1.217793251165E-1)[&rate=5.563563534108524E-4]:1.724409710772E-1)[&rate=5.563563534108524E-4]:5.823738279178E-2)[&rate=5.563563534108524E-4]:1.588515620312E-1,38[&rate=5.563563534108524E-4]:9.854620322874E-1)[&rate=5.563563534108524E-4]:4.028158559545E-1)[&rate=5.563563534108524E-4]:4.256116717777E-2,(((125[&rate=5.563563534108524E-4]:9.388844673187E-1,((53[&rate=5.563563534108524E-4]:7.222273359158E-1,((103[&rate=5.563563534108524E-4]:6.721324671228E-1,((12[&rate=5.563563534108524E-4]:2.11330187358E-1,5[&rate=5.563563534108524E-4]:1.729740229746E-1)[&rate=5.563563534108524E-4]:1.736867584354E-1,29[&rate=5.563563534108524E-4]:4.91866260862E-1)[&rate=5.563563534108524E-4]:4.131429185896E-1)[&rate=5.563563534108524E-4]:1.711437524491E0,52[&rate=5.563563534108524E-4]:7.192762570524E-1)[&rate=5.563563534108524E-4]:1.114780017482E-2)[&rate=5.563563534108524E-4]:1.144301163653E-2,(((((76[&rate=5.563563534108524E-4]:4.790402586771E-1,74[&rate=5.563563534108524E-4]:4.790402586771E-1)[&rate=5.563563534108524E-4]:7.629090197683E-2,70[&rate=5.563563534108524E-4]:5.169749962705E-1)[&rate=5.563563534108524E-4]:5.89052729127E-2,75[&rate=5.563563534108524E-4]:6.142364335666E-1)[&rate=5.563563534108524E-4]:2.83768162566E-2,((((77[&rate=5.563563534108524E-4]:1.400503197138E-1,73[&rate=5.563563534108524E-4]:1.455297717685E-1)[&rate=5.563563534108524E-4]:2.895590294241E-1,71[&rate=5.563563534108524E-4]:3.665956505077E-1)[&rate=5.563563534108524E-4]:1.583318010722E-2,((79[&rate=5.563563534108524E-4]:2.497493392831E-1,(72[&rate=5.563563534108524E-4]:7.61806340938E-2,78[&rate=5.563563534108524E-4]:9.809844231311E-2)[&rate=5.563563534108524E-4]:1.5165089697E-1)[&rate=5.563563534108524E-4]:5.780804189374E-2,82[&rate=5.563563534108524E-4]:3.157765592589E-1)[&rate=5.563563534108524E-4]:1.022687097121E-1)[&rate=5.563563534108524E-4]:2.879857729748E-2,(80[&rate=5.563563534108524E-4]:1.2184582939E-1,81[&rate=5.563563534108524E-4]:1.2184582939E-1)[&rate=5.563563534108524E-4]:3.085596607142E-1)[&rate=5.563563534108524E-4]:1.628926912259E-1)[&rate=5.563563534108524E-4]:7.985916220524E-1,((133[&rate=5.563563534108524E-4]:5.074135925032E-1,134[&rate=5.563563534108524E-4]:4.77276606202E-1)[&rate=5.563563534108524E-4]:2.118090191533E-2,137[&rate=5.563563534108524E-4]:5.696903848295E-1)[&rate=5.563563534108524E-4]:9.482268158132E-1)[&rate=5.563563534108524E-4]:3.892853428886E-2)[&rate=5.563563534108524E-4]:4.155966334276E-1)[&rate=5.563563534108524E-4]:4.353606070045E-1,(((37[&rate=5.563563534108524E-4]:4.649698111069E-1,((59[&rate=5.563563534108524E-4]:3.619672268318E-1,(58[&rate=5.563563534108524E-4]:2.972145919085E-1,54[&rate=5.563563534108524E-4]:2.398375427282E-1)[&rate=5.563563534108524E-4]:8.387831798346E-2)[&rate=5.563563534108524E-4]:5.705345645253E-2,(56[&rate=5.563563534108524E-4]:3.62815266557E-1,55[&rate=5.563563534108524E-4]:3.62815266557E-1)[&rate=5.563563534108524E-4]:4.800869541571E-2)[&rate=5.563563534108524E-4]:7.697761702292E-3)[&rate=5.563563534108524E-4]:7.593281642192E-2,57[&rate=5.563563534108524E-4]:5.053835018457E-1)[&rate=5.563563534108524E-4]:2.968879293476E-1,68[&rate=5.563563534108524E-4]:7.503588628872E-1)[&rate=5.563563534108524E-4]:4.572195447693E-1)[&rate=5.563563534108524E-4]:1.055229248527E-1,((67[&rate=5.563563534108524E-4]:2.288909403204E-1,((124[&rate=5.563563534108524E-4]:2.872339603965E-1,123[&rate=5.563563534108524E-4]:2.899662008336E-1)[&rate=5.563563534108524E-4]:2.892198371947E-2,122[&rate=5.563563534108524E-4]:3.188881845531E-1)[&rate=5.563563534108524E-4]:4.11275306108E-1)[&rate=5.563563534108524E-4]:2.584716760739E-1,(126[&rate=5.563563534108524E-4]:1.475045901634E0,(66[&rate=5.563563534108524E-4]:9.189400228949E-2,(120[&rate=5.563563534108524E-4]:1.823115990908E0,((135[&rate=5.563563534108524E-4]:4.235497432812E-1,(138[&rate=5.563563534108524E-4]:1.739056179723E-1,136[&rate=5.563563534108524E-4]:4.239876865707E-2)[&rate=5.563563534108524E-4]:4.496441253089E-1)[&rate=5.563563534108524E-4]:3.506138462588E-1,119[&rate=5.563563534108524E-4]:1.122108795019E0)[&rate=5.563563534108524E-4]:7.968976068472E-1)[&rate=5.563563534108524E-4]:2.057643127516E-1)[&rate=5.563563534108524E-4]:1.359777096591E-1)[&rate=5.563563534108524E-4]:2.594909044457E-1)[&rate=5.563563534108524E-4]:2.780180783427E-1)[&rate=5.563563534108524E-4]:6.309291416721E-2)[&rate=5.563563534108524E-4]:5.009335240989E-2,34[&rate=5.563563534108524E-4]:1.555326268396E-2)[&rate=5.563563534108524E-4]:4.796269878383E-2,33[&rate=5.563563534108524E-4]:4.707760530342E-2)[&rate=5.563563534108524E-4]:3.574416923285E-2,32[&rate=5.563563534108524E-4]:7.734232248156E-2);
tree STATE_81270000 [&joint=-20973.640078425862,lnP=-20973.640078425862] = [&R] ((((((((135[&rate=5.966245595109401E-4]:2.826944334782E-1,(138[&rate=5.966245595109401E-4]:2.868794928896E-1,136[&rate=5.966245595109401E-4]:1.553726435744E-1)[&rate=5.966245595109401E-4]:1.958149405886E-1)[&rate=5.966245595109401E-4]:1.149578522019E0,126[&rate=5.966245595109401E-4]:9.945156383327E-1)[&rate=5.966245595109401E-4]:7.54239237892E-2,(120[&rate=5.966245595109401E-4]:5.501101283829E-1,119[&rate=5.966245595109401E-4]:6.460005393417E-1)[&rate=5.966245595109401E-4]:1.209641545424E0)[&rate=5.966245595109401E-4]:5.59479129987E-1,66[&rate=5.966245595109401E-4]:3.822445024239E-1)[&rate=5.966245595109401E-4]:1.379226992855E-1,(67[&rate=5.966245595109401E-4]:4.023703805478E-1,((124[&rate=5.966245595109401E-4]:1.684361780005E-2,123[&rate=5.966245595109401E-4]:1.957585823717E-2)[&rate=5.966245595109401E-4]:2.993035819487E-1,122[&rate=5.966245595109401E-4]:3.188794401859E-1)[&rate=5.966245595109401E-4]:5.847634907026E-1)[&rate=5.966245595109401E-4]:1.177968211616E-1)[&rate=5.966245595109401E-4]:2.286360093428E-1,((35[&rate=5.966245595109401E-4]:1.600496419846E-1,((((((50[&rate=5.966245595109401E-4]:4.410951731252E-1,49[&rate=5.966245595109401E-4]:4.410951731252E-1)[&rate=5.966245595109401E-4]:7.443236872758E-2,((47[&rate=5.966245595109401E-4]:6.594437620091E-3,44[&rate=5.966245595109401E-4]:1.129956745839E-3)[&rate=5.966245595109401E-4]:5.371786134558E-1,51[&rate=5.966245595109401E-4]:5.164506467044E-1)[&rate=5.966245595109401E-4]:4.541376022644E-3)[&rate=5.966245595109401E-4]:5.872690638984E-2,(43[&rate=5.966245595109401E-4]:5.543773121767E-1,(46[&rate=5.966245595109401E-4]:5.294554847584E-1,(41[&rate=5.966245595109401E-4]:4.036857336065E-1,(48[&rate=5.966245595109401E-4]:1.938130782053E-1,42[&rate=5.966245595109401E-4]:1.555617120851E-1)[&rate=5.966245595109401E-4]:2.535885023957E-1)[&rate=5.966245595109401E-4]:7.112494240895E-2)[&rate=5.966245595109401E-4]:2.492182741825E-2)[&rate=5.966245595109401E-4]:5.266402131171E-2)[&rate=5.966245595109401E-4]:2.189109667465E-2,45[&rate=5.966245595109401E-4]:6.207357088517E-1)[&rate=5.966245595109401E-4]:1.615826572438E-1,((128[&rate=5.966245595109401E-4]:1.319202267401E0,((62[&rate=5.966245595109401E-4]:3.762897844263E-1,((64[&rate=5.966245595109401E-4]:2.05382511065E-1,65[&rate=5.966245595109401E-4]:5.469757955827E-2)[&rate=5.966245595109401E-4]:3.348529493005E-2,60[&rate=5.966245595109401E-4]:8.818287448832E-2)[&rate=5.966245595109401E-4]:9.632608802028E-2)[&rate=5.966245595109401E-4]:2.205332476907E-1,(61[&rate=5.966245595109401E-4]:1.717095519523E-1,63[&rate=5.966245595109401E-4]:1.306136615412E-1)[&rate=5.966245595109401E-4]:4.251134801648E-1)[&rate=5.966245595109401E-4]:8.621052626815E-1)[&rate=5.966245595109401E-4]:1.44516454256E-1,(((132[&rate=5.966245595109401E-4]:6.684101183316E-2,129[&rate=5.966245595109401E-4]:6.41012858058E-2)[&rate=5.966245595109401E-4]:7.278803790272E-2,(131[&rate=5.966245595109401E-4]:3.784332661153E-2,130[&rate=5.966245595109401E-4]:3.510360058417E-2)[&rate=5.966245595109401E-4]:1.017857231244E-1)[&rate=5.966245595109401E-4]:5.815435927034E-1,(118[&rate=5.966245595109401E-4]:7.998404731497E-1,69[&rate=5.966245595109401E-4]:8.107993772594E-1)[&rate=5.966245595109401E-4]:5.557874463215E-2)[&rate=5.966245595109401E-4]:7.480255312727E-1)[&rate=5.966245595109401E-4]:9.199585672956E-2)[&rate=5.966245595109401E-4]:1.618045671673E-2,(36[&rate=5.966245595109401E-4]:1.215394550996E-2,(121[&rate=5.966245595109401E-4]:1.75437434238E0,127[&rate=5.966245595109401E-4]:2.195470232791E0)[&rate=5.966245595109401E-4]:3.372316579245E-1)[&rate=5.966245595109401E-4]:7.754930877167E-2)[&rate=5.966245595109401E-4]:1.169217301687E-1)[&rate=5.966245595109401E-4]:5.150005701229E-1,(((((40[&rate=5.966245595109401E-4]:4.022667465237E-1,39[&rate=5.966245595109401E-4]:4.022667465237E-1)[&rate=5.966245595109401E-4]:6.324650405819E-3,((((16[&rate=5.966245595109401E-4]:2.256041831993E0,97[&rate=5.966245595109401E-4]:9.951065450989E-2)[&rate=5.966245595109401E-4]:1.691093331422E-1,(((26[&rate=5.966245595109401E-4]:6.735697783166E-1,(7[&rate=5.966245595109401E-4]:4.416085276117E-1,8[&rate=5.966245595109401E-4]:4.416085276117E-1)[&rate=5.966245595109401E-4]:1.251119356363E-1)[&rate=5.966245595109401E-4]:2.261727090052E-1,(31[&rate=5.966245595109401E-4]:7.631935542202E-1,(22[&rate=5.966245595109401E-4]:1.25367804208E-1,27[&rate=5.966245595109401E-4]:1.418061603723E-1)[&rate=5.966245595109401E-4]:5.830312294641E-1)[&rate=5.966245595109401E-4]:1.8038454954E-1)[&rate=5.966245595109401E-4]:9.138700806584E-2,2[&rate=5.966245595109401E-4]:8.075678515519E-1)[&rate=5.966245595109401E-4]:1.488816190296E0)[&rate=5.966245595109401E-4]:9.848603624608E-3,146[&rate=5.966245595109401E-4]:4.697254218778E-1)[&rate=5.966245595109401E-4]:2.317430449258E-3,(101[&rate=5.966245595109401E-4]:5.85994821354E-1,((((89[&rate=5.966245595109401E-4]:4.943924039961E-2,88[&rate=5.966245595109401E-4]:3.57406102626E-2)[&rate=5.966245595109401E-4]:7.067084640959E-1,((92[&rate=5.966245595109401E-4]:7.171001501146E-2,(90[&rate=5.966245595109401E-4]:3.394325129087E-2,91[&rate=5.966245595109401E-4]:3.394325129087E-2)[&rate=5.966245595109401E-4]:3.776676372059E-2)[&rate=5.966245595109401E-4]:2.45024651181E-1,(((86[&rate=5.966245595109401E-4]:4.957171483777E-2,(85[&rate=5.966245595109401E-4]:3.896106531392E-2,(84[&rate=5.966245595109401E-4]:1.727439162803E-3,93[&rate=5.966245595109401E-4]:1.542606929982E-2)[&rate=5.966245595109401E-4]:3.723362615112E-2)[&rate=5.966245595109401E-4]:1.061064952385E-2)[&rate=5.966245595109401E-4]:3.813303207511E-3,83[&rate=5.966245595109401E-4]:5.338501804528E-2)[&rate=5.966245595109401E-4]:1.183363339058E-1,87[&rate=5.966245595109401E-4]:1.717213519511E-1)[&rate=5.966245595109401E-4]:1.313146841043E-1)[&rate=5.966245595109401E-4]:4.39413038303E-1)[&rate=5.966245595109401E-4]:6.714052365871E-1,(3[&rate=5.966245595109401E-4]:7.233652157009E-1,(((10[&rate=5.966245595109401E-4]:1.020673880081E-1,15[&rate=5.966245595109401E-4]:1.404235523916E-1)[&rate=5.966245595109401E-4]:4.450708053615E-1,6[&rate=5.966245595109401E-4]:5.306998372052E-1)[&rate=5.966245595109401E-4]:8.03694002838E-2,18[&rate=5.966245595109401E-4]:6.740829361192E-1)[&rate=5.966245595109401E-4]:1.643507727323E-1)[&rate=5.966245595109401E-4]:1.507630678476E-1)[&rate=5.966245595109401E-4]:3.723039348094E-1,((((145[&rate=5.966245595109401E-4]:4.99590062761E-2,141[&rate=5.966245595109401E-4]:4.721928024851E-2)[&rate=5.966245595109401E-4]:3.56881763647E-1,144[&rate=5.966245595109401E-4]:4.013613178681E-1)[&rate=5.966245595109401E-4]:5.713836558147E-2,142[&rate=5.966245595109401E-4]:4.639791355045E-1)[&rate=5.966245595109401E-4]:9.261483897406E-1,(((((21[&rate=5.966245595109401E-4]:6.132216004087E-1,28[&rate=5.966245595109401E-4]:6.378791346551E-1)[&rate=5.966245595109401E-4]:2.222081679871E-1,1[&rate=5.966245595109401E-4]:7.37859327793E-2)[&rate=5.966245595109401E-4]:1.317044129023E-1,(24[&rate=5.966245595109401E-4]:7.763858434692E-1,((23[&rate=5.966245595109401E-4]:4.482016359526E-1,(20[&rate=5.966245595109401E-4]:2.126062401306E-1,25[&rate=5.966245595109401E-4]:2.317843223223E-1)[&rate=5.966245595109401E-4]:2.273762177399E-1)[&rate=5.966245595109401E-4]:9.258431405041E-2,(140[&rate=5.966245595109401E-4]:3.696525046262E-1,11[&rate=5.966245595109401E-4]:3.88830586818E-1)[&rate=5.966245595109401E-4]:6.702385633581E-2)[&rate=5.966245595109401E-4]:2.246409893566E-1)[&rate=5.966245595109401E-4]:2.099264200205E-1)[&rate=5.966245595109401E-4]:1.969963696354E-1,102[&rate=5.966245595109401E-4]:2.166479750877E-2)[&rate=5.966245595109401E-4]:1.209796776314E-1,(((((30[&rate=5.966245595109401E-4]:3.702836622069E-1,4[&rate=5.966245595109401E-4]:1.976809224809E-1)[&rate=5.966245595109401E-4]:2.663434116237E-1,9[&rate=5.966245595109401E-4]:5.133394025977E-1)[&rate=5.966245595109401E-4]:2.639093536797E-1,((113[&rate=5.966245595109401E-4]:6.767542019795E-1,(17[&rate=5.966245595109401E-4]:4.883633007499E-1,14[&rate=5.966245595109401E-4]:4.500071363662E-1)[&rate=5.966245595109401E-4]:2.267470656132E-1)[&rate=5.966245595109401E-4]:8.772121898473E-2,(117[&rate=5.966245595109401E-4]:7.22507090246E-1,112[&rate=5.966245595109401E-4]:7.197673642184E-1)[&rate=5.966245595109401E-4]:4.470805674581E-2)[&rate=5.966245595109401E-4]:2.099251339523E-2)[&rate=5.966245595109401E-4]:2.760386745493E-2,(105[&rate=5.966245595109401E-4]:7.786092349428E-1,110[&rate=5.966245595109401E-4]:8.005270431619E-1)[&rate=5.966245595109401E-4]:7.065306597788E-3)[&rate=5.966245595109401E-4]:1.226975689389E-1,(((116[&rate=5.966245595109401E-4]:5.673165569869E-1,(148[&rate=5.966245595109401E-4]:2.238855251321E-1,143[&rate=5.966245595109401E-4]:2.211457991047E-1)[&rate=5.966245595109401E-4]:3.817871962385E-1)[&rate=5.966245595109401E-4]:1.625978279825E-1,((139[&rate=5.966245595109401E-4]:2.867430206432E-1,111[&rate=5.966245595109401E-4]:1.114005548898E-1)[&rate=5.966245595109401E-4]:4.358020405704E-1,106[&rate=5.966245595109401E-4]:5.307642392958E-1)[&rate=5.966245595109401E-4]:2.594241182764E-1)[&rate=5.966245595109401E-4]:5.452611914628E-2,((109[&rate=5.966245595109401E-4]:5.565895425985E-1,((108[&rate=5.966245595109401E-4]:6.585350109987E-3,107[&rate=5.966245595109401E-4]:9.325076137344E-3)[&rate=5.966245595109401E-4]:4.030877613174E-1,(104[&rate=5.966245595109401E-4]:1.386396537528E-1,114[&rate=5.966245595109401E-4]:7.836568115004E-2)[&rate=5.966245595109401E-4]:2.737731837019E-1)[&rate=5.966245595109401E-4]:1.24998622952E-1)[&rate=5.966245595109401E-4]:2.2562045447E-1,(115[&rate=5.966245595109401E-4]:5.53338563005E-1,(19[&rate=5.966245595109401E-4]:4.070808366636E-1,13[&rate=5.966245595109401E-4]:3.687246722799E-1)[&rate=5.966245595109401E-4]:2.668056715469E-1)[&rate=5.966245595109401E-4]:1.49419379269E-1)[&rate=5.966245595109401E-4]:8.168256184169E-2)[&rate=5.966245595109401E-4]:6.913708581569E-2)[&rate=5.966245595109401E-4]:2.808477071265E-1)[&rate=5.966245595109401E-4]:9.077076391526E-4)[&rate=5.966245595109401E-4]:1.056197616058E-1)[&rate=5.966245595109401E-4]:3.423023290237E-1)[&rate=5.966245595109401E-4]:7.389936107319E-1)[&rate=5.966245595109401E-4]:5.676712383738E-2)[&rate=5.966245595109401E-4]:3.941420880303E-2,147[&rate=5.966245595109401E-4]:5.053826549128E-1)[&rate=5.966245595109401E-4]:2.779439170564E-2,((95[&rate=5.966245595109401E-4]:3.815383770425E-1,(94[&rate=5.966245595109401E-4]:1.375537161773E-1,100[&rate=5.966245595109401E-4]:1.375537161773E-1)[&rate=5.966245595109401E-4]:1.592852073131E-1)[&rate=5.966245595109401E-4]:1.322565662132E-1,(98[&rate=5.966245595109401E-4]:4.7632467366E-1,(96[&rate=5.966245595109401E-4]:3.063171891924E-1,99[&rate=5.966245595109401E-4]:3.418363148752E-1)[&rate=5.966245595109401E-4]:1.56346282282E-1)[&rate=5.966245595109401E-4]:2.654130784698E-2)[&rate=5.966245595109401E-4]:1.013493164775E-1)[&rate=5.966245595109401E-4]:8.983491750904E-2,38[&rate=5.966245595109401E-4]:4.973289040181E-1)[&rate=5.966245595109401E-4]:7.800867546048E-1)[&rate=5.966245595109401E-4]:7.375299894483E-2)[&rate=5.966245595109401E-4]:1.14263266401E-1,34[&rate=5.966245595109401E-4]:5.277882321408E-5)[&rate=5.966245595109401E-4]:8.423080980575E-2,((32[&rate=5.966245595109401E-4]:1.853653928611E-2,(((59[&rate=5.966245595109401E-4]:3.6287122281E-1,(((37[&rate=5.966245595109401E-4]:3.369356092368E-1,(55[&rate=5.966245595109401E-4]:1.995230806675E-1,56[&rate=5.966245595109401E-4]:1.995230806675E-1)[&rate=5.966245595109401E-4]:9.096444113738E-2)[&rate=5.966245595109401E-4]:2.286177778371E-2,57[&rate=5.966245595109401E-4]:3.242782613374E-1)[&rate=5.966245595109401E-4]:2.594273157907E-2,(54[&rate=5.966245595109401E-4]:2.590096529591E-1,58[&rate=5.966245595109401E-4]:3.163867021395E-1)[&rate=5.966245595109401E-4]:5.022773339994E-2)[&rate=5.966245595109401E-4]:1.538247033073E-2)[&rate=5.966245595109401E-4]:3.033019225582E-1,68[&rate=5.966245595109401E-4]:6.169928174993E-1)[&rate=5.966245595109401E-4]:2.678569427952E-1,(125[&rate=5.966245595109401E-4]:8.043893201831E-1,((53[&rate=5.966245595109401E-4]:6.417857277345E-1,(((133[&rate=5.966245595109401E-4]:6.676554048186E-1,(134[&rate=5.966245595109401E-4]:1.447236025309E-1,137[&rate=5.966245595109401E-4]:2.159564792431E-1)[&rate=5.966245595109401E-4]:4.927948159865E-1)[&rate=5.966245595109401E-4]:5.540919090238E-1,(103[&rate=5.966245595109401E-4]:6.742992129428E-1,((12[&rate=5.966245595109401E-4]:1.830884997985E-1,5[&rate=5.966245595109401E-4]:1.447323354151E-1)[&rate=5.966245595109401E-4]:1.346334420079E-1,29[&rate=5.966245595109401E-4]:4.24571256875E-1)[&rate=5.966245595109401E-4]:4.826046683966E-1)[&rate=5.966245595109401E-4]:1.437859059804E0)[&rate=5.966245595109401E-4]:1.503283548165E-1,52[&rate=5.966245595109401E-4]:5.98192893002E-1)[&rate=5.966245595109401E-4]:5.17895560439E-2)[&rate=5.966245595109401E-4]:1.010996673155E-1,(((76[&rate=5.966245595109401E-4]:3.346174873961E-1,(74[&rate=5.966245595109401E-4]:3.311493987938E-1,70[&rate=5.966245595109401E-4]:2.927932344103E-1)[&rate=5.966245595109401E-4]:3.468088602255E-3)[&rate=5.966245595109401E-4]:1.544136353753E-1,75[&rate=5.966245595109401E-4]:4.890311227713E-1)[&rate=5.966245595109401E-4]:2.26656790255E-1,((73[&rate=5.966245595109401E-4]:3.828074884437E-1,(81[&rate=5.966245595109401E-4]:1.23207829376E-1,80[&rate=5.966245595109401E-4]:1.23207829376E-1)[&rate=5.966245595109401E-4]:2.102845905746E-1)[&rate=5.966245595109401E-4]:3.866196937508E-2,(((71[&rate=5.966245595109401E-4]:1.620369118182E-1,(79[&rate=5.966245595109401E-4]:1.492840521344E-1,82[&rate=5.966245595109401E-4]:1.575032302165E-1)[&rate=5.966245595109401E-4]:4.015011995781E-2)[&rate=5.966245595109401E-4]:1.290831200171E-2,(78[&rate=5.966245595109401E-4]:4.378332588578E-2,72[&rate=5.966245595109401E-4]:2.186551766646E-2)[&rate=5.966245595109401E-4]:1.585591582081E-1)[&rate=5.966245595109401E-4]:1.516523052753E-1,77[&rate=5.966245595109401E-4]:3.896112277254E-1)[&rate=5.966245595109401E-4]:2.637877803873E-2)[&rate=5.966245595109401E-4]:2.942184552075E-1)[&rate=5.966245595109401E-4]:7.736605406358E-1)[&rate=5.966245595109401E-4]:2.718864387943E-1)[&rate=5.966245595109401E-4]:2.471271067781E-1)[&rate=5.966245595109401E-4]:5.663389236131E-1)[&rate=5.966245595109401E-4]:2.907737266885E-2,33[&rate=5.966245595109401E-4]:5.309336400967E-2)[&rate=5.966245595109401E-4]:1.475186845492E-2);
tree STATE_81360000 [&joint=-20980.15785673813,lnP=-20980.15785673813] = [&R] (((((125[&rate=5.187179291686128E-4]:8.655817876586E-1,((133[&rate=5.187179291686128E-4]:7.841272600447E-1,(137[&rate=5.187179291686128E-4]:3.30352454993E-1,134[&rate=5.187179291686128E-4]:2.591195782808E-1)[&rate=5.187179291686128E-4]:4.948706954627E-1)[&rate=5.187179291686128E-4]:6.493141348586E-1,((53[&rate=5.187179291686128E-4]:6.2491653878E-1,((75[&rate=5.187179291686128E-4]:5.575088680293E-1,(76[&rate=5.187179291686128E-4]:4.581818661086E-1,(70[&rate=5.187179291686128E-4]:4.015266596138E-1,74[&rate=5.187179291686128E-4]:4.398828239973E-1)[&rate=5.187179291686128E-4]:1.829904211137E-2)[&rate=5.187179291686128E-4]:9.932700192064E-2)[&rate=5.187179291686128E-4]:4.446463111948E-1,(((81[&rate=5.187179291686128E-4]:1.392121317292E-1,80[&rate=5.187179291686128E-4]:1.392121317292E-1)[&rate=5.187179291686128E-4]:4.027904510645E-1,77[&rate=5.187179291686128E-4]:5.858381992321E-1)[&rate=5.187179291686128E-4]:9.319303060784E-2,(73[&rate=5.187179291686128E-4]:6.183433113731E-1,((82[&rate=5.187179291686128E-4]:1.583644387712E-1,(79[&rate=5.187179291686128E-4]:3.166928958817E-2,71[&rate=5.187179291686128E-4]:4.272029314143E-3)[&rate=5.187179291686128E-4]:1.18475971101E-1)[&rate=5.187179291686128E-4]:3.536143207212E-1,(78[&rate=5.187179291686128E-4]:1.252705206678E-1,72[&rate=5.187179291686128E-4]:1.033527124485E-1)[&rate=5.187179291686128E-4]:3.784890607426E-1)[&rate=5.187179291686128E-4]:7.348783955192E-2)[&rate=5.187179291686128E-4]:6.616737052154E-2)[&rate=5.187179291686128E-4]:3.176444973294E-1)[&rate=5.187179291686128E-4]:3.69224418168E-1)[&rate=5.187179291686128E-4]:1.739517566913E-2,(52[&rate=5.187179291686128E-4]:6.255365375283E-1,(103[&rate=5.187179291686128E-4]:6.193350364136E-1,((12[&rate=5.187179291686128E-4]:2.13210634655E-1,5[&rate=5.187179291686128E-4]:1.748544702716E-1)[&rate=5.187179291686128E-4]:2.089676712201E-1,29[&rate=5.187179291686128E-4]:5.290276209437E-1)[&rate=5.187179291686128E-4]:3.231841277987E-1)[&rate=5.187179291686128E-4]:1.670495235676E0)[&rate=5.187179291686128E-4]:2.497189823214E-2)[&rate=5.187179291686128E-4]:9.050183485977E-3)[&rate=5.187179291686128E-4]:4.246024033847E-1)[&rate=5.187179291686128E-4]:2.077653544767E-1,((((59[&rate=5.187179291686128E-4]:3.120998361938E-1,37[&rate=5.187179291686128E-4]:3.50351202314E-1)[&rate=5.187179291686128E-4]:1.8602337081E-2,((55[&rate=5.187179291686128E-4]:2.995117815226E-1,56[&rate=5.187179291686128E-4]:2.995117815226E-1)[&rate=5.187179291686128E-4]:1.826793556367E-2,(58[&rate=5.187179291686128E-4]:3.09621951204E-1,54[&rate=5.187179291686128E-4]:2.522449020237E-1)[&rate=5.187179291686128E-4]:3.5480170254E-2)[&rate=5.187179291686128E-4]:4.725734876912E-3)[&rate=5.187179291686128E-4]:5.154237930656E-2,57[&rate=5.187179291686128E-4]:3.849767930185E-1)[&rate=5.187179291686128E-4]:2.047918879606E-1,68[&rate=5.187179291686128E-4]:5.378561126729E-1)[&rate=5.187179291686128E-4]:3.688243627955E-1)[&rate=5.187179291686128E-4]:4.652379360026E-1,((120[&rate=5.187179291686128E-4]:2.101118036331E0,(119[&rate=5.187179291686128E-4]:1.720072231036E0,(126[&rate=5.187179291686128E-4]:7.606091874495E-1,(135[&rate=5.187179291686128E-4]:5.777177592821E-1,(138[&rate=5.187179291686128E-4]:4.620726693807E-1,136[&rate=5.187179291686128E-4]:3.305658200655E-1)[&rate=5.187179291686128E-4]:3.156450899014E-1)[&rate=5.187179291686128E-4]:6.206487453317E-1)[&rate=5.187179291686128E-4]:1.737605209432E-1)[&rate=5.187179291686128E-4]:4.769362162533E-1)[&rate=5.187179291686128E-4]:3.098675367351E-1,(66[&rate=5.187179291686128E-4]:3.714914190086E-1,(67[&rate=5.187179291686128E-4]:1.532448174617E-1,((122[&rate=5.187179291686128E-4]:1.917485445329E-1,124[&rate=5.187179291686128E-4]:1.890163040958E-1)[&rate=5.187179291686128E-4]:1.834854834652E-1,123[&rate=5.187179291686128E-4]:3.752340279981E-1)[&rate=5.187179291686128E-4]:2.792833398042E-1)[&rate=5.187179291686128E-4]:2.182466015469E-1)[&rate=5.187179291686128E-4]:1.025078526874E-1)[&rate=5.187179291686128E-4]:3.501985020028E-1)[&rate=5.187179291686128E-4]:1.094923060955E-1,32[&rate=5.187179291686128E-4]:4.875857294518E-2)[&rate=5.187179291686128E-4]:2.290003364012E-2,((33[&rate=5.187179291686128E-4]:3.161701596647E-2,(((127[&rate=5.187179291686128E-4]:2.946096954927E0,((35[&rate=5.187179291686128E-4]:1.845338224563E-1,121[&rate=5.187179291686128E-4]:2.310561219717E0)[&rate=5.187179291686128E-4]:1.844263360755E-1,36[&rate=5.187179291686128E-4]:4.155355009976E-1)[&rate=5.187179291686128E-4]:1.001350872405E-2)[&rate=5.187179291686128E-4]:2.883681368608E-2,(((69[&rate=5.187179291686128E-4]:1.098519436217E0,(((130[&rate=5.187179291686128E-4]:1.452670267988E-1,131[&rate=5.187179291686128E-4]:1.480067528261E-1)[&rate=5.187179291686128E-4]:3.865524177852E-2,(132[&rate=5.187179291686128E-4]:1.780503928704E-1,129[&rate=5.187179291686128E-4]:1.75310666843E-1)[&rate=5.187179291686128E-4]:8.611601734277E-3)[&rate=5.187179291686128E-4]:3.812312704106E-1,118[&rate=5.187179291686128E-4]:7.021398403578E-1)[&rate=5.187179291686128E-4]:3.854206917495E-1)[&rate=5.187179291686128E-4]:5.338484799832E-1,(((((60[&rate=5.187179291686128E-4]:4.747666595311E-2,64[&rate=5.187179291686128E-4]:1.981615974598E-1)[&rate=5.187179291686128E-4]:1.211779800823E-2,65[&rate=5.187179291686128E-4]:5.959446396134E-2)[&rate=5.187179291686128E-4]:1.972306712948E-2,62[&rate=5.187179291686128E-4]:2.710983530086E-1)[&rate=5.187179291686128E-4]:3.02645610936E-1,(61[&rate=5.187179291686128E-4]:2.414026725142E-1,63[&rate=5.187179291686128E-4]:2.003067821032E-1)[&rate=5.187179291686128E-4]:3.323412914303E-1)[&rate=5.187179291686128E-4]:8.083844706398E-1,128[&rate=5.187179291686128E-4]:1.242402407187E0)[&rate=5.187179291686128E-4]:2.392805775062E-1)[&rate=5.187179291686128E-4]:3.167759744208E-1,(45[&rate=5.187179291686128E-4]:7.924990332216E-1,(((47[&rate=5.187179291686128E-4]:5.757064876251E-1,(51[&rate=5.187179291686128E-4]:5.41118456244E-1,(50[&rate=5.187179291686128E-4]:4.151159855731E-1,49[&rate=5.187179291686128E-4]:4.151159855731E-1)[&rate=5.187179291686128E-4]:1.205379897966E-1)[&rate=5.187179291686128E-4]:7.265627009607E-3)[&rate=5.187179291686128E-4]:5.499405820492E-2,44[&rate=5.187179291686128E-4]:6.252360649557E-1)[&rate=5.187179291686128E-4]:6.342403698956E-2,(((41[&rate=5.187179291686128E-4]:2.602930424793E-1,42[&rate=5.187179291686128E-4]:2.657575233536E-1)[&rate=5.187179291686128E-4]:1.590889370408E-1,48[&rate=5.187179291686128E-4]:4.630978265146E-1)[&rate=5.187179291686128E-4]:1.062704634874E-1,(46[&rate=5.187179291686128E-4]:4.486297647905E-1,43[&rate=5.187179291686128E-4]:4.486297647905E-1)[&rate=5.187179291686128E-4]:1.3166748696E-1)[&rate=5.187179291686128E-4]:1.13827331069E-1)[&rate=5.187179291686128E-4]:1.065711717134E-1)[&rate=5.187179291686128E-4]:2.325637136011E-1)[&rate=5.187179291686128E-4]:1.381186451157E-1)[&rate=5.187179291686128E-4]:3.992189606781E-1,((((146[&rate=5.187179291686128E-4]:7.258517399648E-1,(((101[&rate=5.187179291686128E-4]:6.462225540446E-1,((((10[&rate=5.187179291686128E-4]:5.993241672713E-1,15[&rate=5.187179291686128E-4]:6.376803316548E-1)[&rate=5.187179291686128E-4]:1.723441893078E-1,(6[&rate=5.187179291686128E-4]:6.951359360858E-1,18[&rate=5.187179291686128E-4]:7.581496347159E-1)[&rate=5.187179291686128E-4]:6.009406432893E-2)[&rate=5.187179291686128E-4]:3.816662008904E-1,(3[&rate=5.187179291686128E-4]:7.921723326409E-1,((87[&rate=5.187179291686128E-4]:2.440522483636E-1,(((83[&rate=5.187179291686128E-4]:3.816596965501E-2,86[&rate=5.187179291686128E-4]:3.816596965501E-2)[&rate=5.187179291686128E-4]:1.313537313509E-1,((93[&rate=5.187179291686128E-4]:3.571821257179E-2,84[&rate=5.187179291686128E-4]:2.201958243478E-2)[&rate=5.187179291686128E-4]:1.339027328846E-1,85[&rate=5.187179291686128E-4]:1.559223153193E-1)[&rate=5.187179291686128E-4]:1.359738568661E-2)[&rate=5.187179291686128E-4]:6.802490159457E-2,(92[&rate=5.187179291686128E-4]:1.994772385667E-1,(90[&rate=5.187179291686128E-4]:7.218150496004E-2,91[&rate=5.187179291686128E-4]:7.218150496004E-2)[&rate=5.187179291686128E-4]:1.272957336067E-1)[&rate=5.187179291686128E-4]:5.176599417079E-2)[&rate=5.187179291686128E-4]:6.507645763056E-3)[&rate=5.187179291686128E-4]:1.547311069407E-1,(89[&rate=5.187179291686128E-4]:3.069873756544E-1,88[&rate=5.187179291686128E-4]:2.932887455174E-1)[&rate=5.187179291686128E-4]:1.054946097868E-1)[&rate=5.187179291686128E-4]:9.331150047338E-1)[&rate=5.187179291686128E-4]:2.926690741437E-1)[&rate=5.187179291686128E-4]:5.086489140226E-2,((102[&rate=5.187179291686128E-4]:9.797796409509E-3,(((140[&rate=5.187179291686128E-4]:7.612431313873E-1,11[&rate=5.187179291686128E-4]:7.804212135791E-1)[&rate=5.187179291686128E-4]:1.476569006991E-1,(23[&rate=5.187179291686128E-4]:8.906601441071E-1,(25[&rate=5.187179291686128E-4]:7.727694489489E-1,20[&rate=5.187179291686128E-4]:7.535913667571E-1)[&rate=5.187179291686128E-4]:1.288495992679E-1)[&rate=5.187179291686128E-4]:1.223494770202E-1)[&rate=5.187179291686128E-4]:1.450744378127E-1,(24[&rate=5.187179291686128E-4]:9.484270894141E-1,((21[&rate=5.187179291686128E-4]:7.122339450167E-1,28[&rate=5.187179291686128E-4]:7.368914792632E-1)[&rate=5.187179291686128E-4]:1.651384944472E-1,1[&rate=5.187179291686128E-4]:1.157286038475E-1)[&rate=5.187179291686128E-4]:5.187656775843E-2)[&rate=5.187179291686128E-4]:2.206158736356E-1)[&rate=5.187179291686128E-4]:2.398668976171E-3)[&rate=5.187179291686128E-4]:9.399566100889E-2,((((113[&rate=5.187179291686128E-4]:7.052213582523E-1,(((17[&rate=5.187179291686128E-4]:3.789646553192E-1,14[&rate=5.187179291686128E-4]:3.406084909355E-1)[&rate=5.187179291686128E-4]:2.946771634517E-1,(112[&rate=5.187179291686128E-4]:6.268299606527E-1,(9[&rate=5.187179291686128E-4]:4.35046571595E-1,117[&rate=5.187179291686128E-4]:4.460054757047E-1)[&rate=5.187179291686128E-4]:1.835642109756E-1)[&rate=5.187179291686128E-4]:8.455693734519E-3)[&rate=5.187179291686128E-4]:3.813785328468E-2,(30[&rate=5.187179291686128E-4]:4.165499771958E-1,4[&rate=5.187179291686128E-4]:2.439472374697E-1)[&rate=5.187179291686128E-4]:3.71942023627E-1)[&rate=5.187179291686128E-4]:3.179785058042E-2)[&rate=5.187179291686128E-4]:3.590540016188E-2,(105[&rate=5.187179291686128E-4]:6.283577925988E-1,110[&rate=5.187179291686128E-4]:6.502756008179E-1)[&rate=5.187179291686128E-4]:8.537170554158E-2)[&rate=5.187179291686128E-4]:3.307987420599E-1,(((148[&rate=5.187179291686128E-4]:3.943180666933E-1,143[&rate=5.187179291686128E-4]:3.915783406659E-1)[&rate=5.187179291686128E-4]:4.62581001936E-1,(116[&rate=5.187179291686128E-4]:6.668714802593E-1,((106[&rate=5.187179291686128E-4]:4.09669544003E-2,111[&rate=5.187179291686128E-4]:5.740531056468E-2)[&rate=5.187179291686128E-4]:2.497273407333E-1,139[&rate=5.187179291686128E-4]:4.824751170513E-1)[&rate=5.187179291686128E-4]:4.364511577285E-1)[&rate=5.187179291686128E-4]:1.516714239863E-1)[&rate=5.187179291686128E-4]:4.718606152295E-2,((19[&rate=5.187179291686128E-4]:4.286686248132E-1,13[&rate=5.187179291686128E-4]:3.903124604295E-1)[&rate=5.187179291686128E-4]:3.225316715369E-1,(115[&rate=5.187179291686128E-4]:5.989106497594E-1,(109[&rate=5.187179291686128E-4]:4.290843019591E-1,(107[&rate=5.187179291686128E-4]:4.041329483947E-1,(108[&rate=5.187179291686128E-4]:3.587349028614E-1,(104[&rate=5.187179291686128E-4]:6.152587551053E-2,114[&rate=5.187179291686128E-4]:1.251902907759E-3)[&rate=5.187179291686128E-4]:2.999487533782E-1)[&rate=5.187179291686128E-4]:4.265831950596E-2)[&rate=5.187179291686128E-4]:5.773271372664E-3)[&rate=5.187179291686128E-4]:2.492784025947E-1)[&rate=5.187179291686128E-4]:3.174170138527E-2)[&rate=5.187179291686128E-4]:2.350766146239E-1)[&rate=5.187179291686128E-4]:1.240047538838E-1)[&rate=5.187179291686128E-4]:5.142223888255E-2,((144[&rate=5.187179291686128E-4]:1.894218159976E-1,(145[&rate=5.187179291686128E-4]:1.899745622693E-1,141[&rate=5.187179291686128E-4]:1.872348362418E-1)[&rate=5.187179291686128E-4]:4.926705783165E-3)[&rate=5.187179291686128E-4]:4.198874532085E-1,142[&rate=5.187179291686128E-4]:6.14788721261E-1)[&rate=5.187179291686128E-4]:6.811617578219E-1)[&rate=5.187179291686128E-4]:5.441832080132E-2)[&rate=5.187179291686128E-4]:3.465256679585E-2)[&rate=5.187179291686128E-4]:5.132559818853E-1)[&rate=5.187179291686128E-4]:6.881835030205E-1,((99[&rate=5.187179291686128E-4]:3.542937135004E-1,96[&rate=5.187179291686128E-4]:3.187745878176E-1)[&rate=5.187179291686128E-4]:1.504339006583E-1,98[&rate=5.187179291686128E-4]:4.828696906615E-1)[&rate=5.187179291686128E-4]:6.787507956112E-3)[&rate=5.187179291686128E-4]:1.173745586209E-2,(95[&rate=5.187179291686128E-4]:4.611314500928E-1,(94[&rate=5.187179291686128E-4]:1.349532264158E-1,100[&rate=5.187179291686128E-4]:1.349532264158E-1)[&rate=5.187179291686128E-4]:2.414787701249E-1)[&rate=5.187179291686128E-4]:5.119216613566E-2)[&rate=5.187179291686128E-4]:2.326538067964E-1)[&rate=5.187179291686128E-4]:1.638942315437E-1,(40[&rate=5.187179291686128E-4]:6.548207764603E-1,(2[&rate=5.187179291686128E-4]:8.843946713758E-1,(31[&rate=5.187179291686128E-4]:9.500786590734E-1,((22[&rate=5.187179291686128E-4]:4.113334607785E-1,27[&rate=5.187179291686128E-4]:4.277718169429E-1)[&rate=5.187179291686128E-4]:4.568382889312E-1,(26[&rate=5.187179291686128E-4]:7.631682905769E-1,(7[&rate=5.187179291686128E-4]:5.20982421913E-2,8[&rate=5.187179291686128E-4]:5.20982421913E-2)[&rate=5.187179291686128E-4]:6.042207333171E-1)[&rate=5.187179291686128E-4]:1.159623632425E-1)[&rate=5.187179291686128E-4]:2.711238881559E-2)[&rate=5.187179291686128E-4]:1.617132725765E-1)[&rate=5.187179291686128E-4]:1.727151907914E0)[&rate=5.187179291686128E-4]:1.147066158132E-1)[&rate=5.187179291686128E-4]:4.253571508669E-2,(16[&rate=5.187179291686128E-4]:2.82724278178E0,((97[&rate=5.187179291686128E-4]:3.234996689975E-1,39[&rate=5.187179291686128E-4]:3.945379203636E-1)[&rate=5.187179291686128E-4]:2.62561492249E-1,147[&rate=5.187179291686128E-4]:7.14476461793E-1)[&rate=5.187179291686128E-4]:8.465044304965E-2)[&rate=5.187179291686128E-4]:7.031325169794E-2)[&rate=5.187179291686128E-4]:3.216860631339E-1,38[&rate=5.187179291686128E-4]:1.065443159565E0)[&rate=5.187179291686128E-4]:3.439517285704E-1)[&rate=5.187179291686128E-4]:1.040396291409E-1)[&rate=5.187179291686128E-4]:1.545610214369E-2,34[&rate=5.187179291686128E-4]:6.351147427453E-2)[&rate=5.187179291686128E-4]:3.006494052985E-2);
tree STATE_81450000 [&joint=-20962.49186276665,lnP=-20962.49186276665] = [&R] ((32[&rate=5.226047751207371E-4]:9.810946048834E-3,((125[&rate=5.226047751207371E-4]:1.045988843435E0,((((134[&rate=5.226047751207371E-4]:3.526581848067E-1,133[&rate=5.226047751207371E-4]:3.827951711079E-1)[&rate=5.226047751207371E-4]:1.902547287795E-1,137[&rate=5.226047751207371E-4]:6.141457902984E-1)[&rate=5.226047751207371E-4]:9.804067183125E-1,(53[&rate=5.226047751207371E-4]:7.696287614707E-1,52[&rate=5.226047751207371E-4]:7.778254827821E-1)[&rate=5.226047751207371E-4]:1.748359760999E-3)[&rate=5.226047751207371E-4]:1.028003254086E-1,((103[&rate=5.226047751207371E-4]:5.048976657129E-1,((12[&rate=5.226047751207371E-4]:1.787667069105E-1,5[&rate=5.226047751207371E-4]:1.404105425271E-1)[&rate=5.226047751207371E-4]:2.496994521263E-1,29[&rate=5.226047751207371E-4]:5.353154741053E-1)[&rate=5.226047751207371E-4]:2.024589039363E-1)[&rate=5.226047751207371E-4]:2.011216673666E0,((75[&rate=5.226047751207371E-4]:6.77511394644E-1,((76[&rate=5.226047751207371E-4]:3.021867498211E-1,74[&rate=5.226047751207371E-4]:3.021867498211E-1)[&rate=5.226047751207371E-4]:1.860671989787E-1,70[&rate=5.226047751207371E-4]:4.498977844163E-1)[&rate=5.226047751207371E-4]:1.892574458443E-1)[&rate=5.226047751207371E-4]:1.605291562639E-1,(((((81[&rate=5.226047751207371E-4]:1.796210968478E-1,80[&rate=5.226047751207371E-4]:1.796210968478E-1)[&rate=5.226047751207371E-4]:1.931279346101E-1,71[&rate=5.226047751207371E-4]:3.535709492661E-1)[&rate=5.226047751207371E-4]:1.207481284723E-2,73[&rate=5.226047751207371E-4]:4.341389127982E-1)[&rate=5.226047751207371E-4]:9.655635573573E-3,77[&rate=5.226047751207371E-4]:4.383150963171E-1)[&rate=5.226047751207371E-4]:1.448336024684E-1,((82[&rate=5.226047751207371E-4]:2.593351546742E-1,(78[&rate=5.226047751207371E-4]:1.225539461106E-1,72[&rate=5.226047751207371E-4]:1.006361378913E-1)[&rate=5.226047751207371E-4]:1.285620304814E-1)[&rate=5.226047751207371E-4]:2.502901973847E-2,79[&rate=5.226047751207371E-4]:2.761449963306E-1)[&rate=5.226047751207371E-4]:2.713872640988E-1)[&rate=5.226047751207371E-4]:2.494124000678E-1)[&rate=5.226047751207371E-4]:7.520463912109E-1)[&rate=5.226047751207371E-4]:3.055356313359E-2)[&rate=5.226047751207371E-4]:3.821939104555E-1)[&rate=5.226047751207371E-4]:3.925549191765E-1,((57[&rate=5.226047751207371E-4]:6.23746994857E-1,((59[&rate=5.226047751207371E-4]:2.9760657948E-1,(58[&rate=5.226047751207371E-4]:1.715602801087E-1,37[&rate=5.226047751207371E-4]:1.906859631688E-1)[&rate=5.226047751207371E-4]:1.451719824315E-1)[&rate=5.226047751207371E-4]:1.916096262342E-1,((56[&rate=5.226047751207371E-4]:2.209528998772E-1,55[&rate=5.226047751207371E-4]:2.209528998772E-1)[&rate=5.226047751207371E-4]:1.71055244209E-1,54[&rate=5.226047751207371E-4]:3.619534992776E-1)[&rate=5.226047751207371E-4]:8.901134031647E-2)[&rate=5.226047751207371E-4]:1.317985487057E-1)[&rate=5.226047751207371E-4]:2.496045103557E-1,68[&rate=5.226047751207371E-4]:8.214389369066E-1)[&rate=5.226047751207371E-4]:4.504381590377E-1)[&rate=5.226047751207371E-4]:1.705859947259E-1)[&rate=5.226047751207371E-4]:6.643584576174E-2,(((34[&rate=5.226047751207371E-4]:2.003253783693E-2,(((35[&rate=5.226047751207371E-4]:3.28295789298E-2,((127[&rate=5.226047751207371E-4]:2.478810775224E0,121[&rate=5.226047751207371E-4]:2.037714884813E0)[&rate=5.226047751207371E-4]:1.151563802852E-1,36[&rate=5.226047751207371E-4]:7.341921030395E-2)[&rate=5.226047751207371E-4]:5.985711091607E-3)[&rate=5.226047751207371E-4]:3.751799157909E-1,(((128[&rate=5.226047751207371E-4]:1.49087655221E0,((65[&rate=5.226047751207371E-4]:2.94927583175E-1,((62[&rate=5.226047751207371E-4]:2.3849747494E-1,64[&rate=5.226047751207371E-4]:1.974015845289E-1)[&rate=5.226047751207371E-4]:2.383746846276E-1,60[&rate=5.226047751207371E-4]:2.850913376499E-1)[&rate=5.226047751207371E-4]:9.836245525146E-3)[&rate=5.226047751207371E-4]:3.657639690207E-1,(61[&rate=5.226047751207371E-4]:2.636272365158E-1,63[&rate=5.226047751207371E-4]:2.225313461047E-1)[&rate=5.226047751207371E-4]:5.888451375977E-1)[&rate=5.226047751207371E-4]:7.78130205494E-1)[&rate=5.226047751207371E-4]:1.28433075574E-1,(118[&rate=5.226047751207371E-4]:8.444424805045E-1,(((132[&rate=5.226047751207371E-4]:1.4432672919E-1,(130[&rate=5.226047751207371E-4]:8.708554589336E-2,131[&rate=5.226047751207371E-4]:8.982527192072E-2)[&rate=5.226047751207371E-4]:5.450145726925E-2)[&rate=5.226047751207371E-4]:1.644140039039E-1,129[&rate=5.226047751207371E-4]:3.060010070665E-1)[&rate=5.226047751207371E-4]:3.70711073556E-1,69[&rate=5.226047751207371E-4]:8.246572861021E-1)[&rate=5.226047751207371E-4]:3.074409851212E-2)[&rate=5.226047751207371E-4]:9.14593174677E-1)[&rate=5.226047751207371E-4]:1.990304432462E-1,((((51[&rate=5.226047751207371E-4]:4.479012118834E-1,(47[&rate=5.226047751207371E-4]:1.656303413413E-1,44[&rate=5.226047751207371E-4]:1.60165860467E-1)[&rate=5.226047751207371E-4]:3.095932749136E-1)[&rate=5.226047751207371E-4]:1.347188559643E-1,(49[&rate=5.226047751207371E-4]:5.079448014088E-1,50[&rate=5.226047751207371E-4]:5.079448014088E-1)[&rate=5.226047751207371E-4]:6.921078556466E-2)[&rate=5.226047751207371E-4]:3.165967767624E-2,((46[&rate=5.226047751207371E-4]:5.363450738749E-1,43[&rate=5.226047751207371E-4]:5.363450738749E-1)[&rate=5.226047751207371E-4]:7.46791948876E-3,((41[&rate=5.226047751207371E-4]:2.739573320308E-1,48[&rate=5.226047751207371E-4]:3.176731790253E-1)[&rate=5.226047751207371E-4]:4.574133741023E-2,42[&rate=5.226047751207371E-4]:3.251631503153E-1)[&rate=5.226047751207371E-4]:1.694695151796E-1)[&rate=5.226047751207371E-4]:9.778915653175E-2)[&rate=5.226047751207371E-4]:6.942370257435E-2,45[&rate=5.226047751207371E-4]:7.028291311584E-1)[&rate=5.226047751207371E-4]:3.421147275807E-1)[&rate=5.226047751207371E-4]:1.18436546978E-1)[&rate=5.226047751207371E-4]:1.985151031826E-1,((((((97[&rate=5.226047751207371E-4]:2.980145191925E-1,40[&rate=5.226047751207371E-4]:3.690527705587E-1)[&rate=5.226047751207371E-4]:7.171260359338E-2,146[&rate=5.226047751207371E-4]:5.60983953387E-1)[&rate=5.226047751207371E-4]:9.363380444443E-2,(101[&rate=5.226047751207371E-4]:7.812424634702E-1,((((89[&rate=5.226047751207371E-4]:1.440522114931E-1,88[&rate=5.226047751207371E-4]:1.303535813561E-1)[&rate=5.226047751207371E-4]:1.023885145082E-1,(87[&rate=5.226047751207371E-4]:1.32028116506E-1,((92[&rate=5.226047751207371E-4]:9.529585210244E-2,(90[&rate=5.226047751207371E-4]:7.744355796982E-2,91[&rate=5.226047751207371E-4]:7.744355796982E-2)[&rate=5.226047751207371E-4]:1.785229413262E-2)[&rate=5.226047751207371E-4]:5.01529742487E-2,(83[&rate=5.226047751207371E-4]:9.133802010458E-2,((85[&rate=5.226047751207371E-4]:2.61376456824E-2,93[&rate=5.226047751207371E-4]:3.983627581942E-2)[&rate=5.226047751207371E-4]:1.035548439856E-3,(86[&rate=5.226047751207371E-4]:1.067080712476E-2,84[&rate=5.226047751207371E-4]:1.067080712476E-2)[&rate=5.226047751207371E-4]:1.65023869975E-2)[&rate=5.226047751207371E-4]:6.416482598233E-2)[&rate=5.226047751207371E-4]:4.041217610955E-2)[&rate=5.226047751207371E-4]:2.779202918531E-4)[&rate=5.226047751207371E-4]:1.007139793584E-1)[&rate=5.226047751207371E-4]:1.682084500531E0,(3[&rate=5.226047751207371E-4]:1.139023213463E0,((10[&rate=5.226047751207371E-4]:4.259492636917E-1,15[&rate=5.226047751207371E-4]:4.643054280751E-1)[&rate=5.226047751207371E-4]:2.425126658762E-1,(6[&rate=5.226047751207371E-4]:5.60955222302E-1,18[&rate=5.226047751207371E-4]:6.239689209322E-1)[&rate=5.226047751207371E-4]:9.106835110143E-2)[&rate=5.226047751207371E-4]:5.390544345801E-1)[&rate=5.226047751207371E-4]:2.360773555346E-1)[&rate=5.226047751207371E-4]:8.079418415787E-2,(((((116[&rate=5.226047751207371E-4]:5.28014211303E-1,((139[&rate=5.226047751207371E-4]:3.243977018241E-1,111[&rate=5.226047751207371E-4]:1.490552360708E-1)[&rate=5.226047751207371E-4]:5.40214659908E-2,106[&rate=5.226047751207371E-4]:1.866383458972E-1)[&rate=5.226047751207371E-4]:4.016498380086E-1)[&rate=5.226047751207371E-4]:1.456574855717E-1,(148[&rate=5.226047751207371E-4]:3.432073224674E-1,143[&rate=5.226047751207371E-4]:3.4046759644E-1)[&rate=5.226047751207371E-4]:3.68820538791E-1)[&rate=5.226047751207371E-4]:2.690911769442E-1,((109[&rate=5.226047751207371E-4]:5.397413453223E-1,(107[&rate=5.226047751207371E-4]:4.87008136792E-1,(108[&rate=5.226047751207371E-4]:4.474889213939E-1,(104[&rate=5.226047751207371E-4]:1.1676111229E-1,114[&rate=5.226047751207371E-4]:5.648713968726E-2)[&rate=5.226047751207371E-4]:3.334675351312E-1)[&rate=5.226047751207371E-4]:3.677948937076E-2)[&rate=5.226047751207371E-4]:3.355512633859E-2)[&rate=5.226047751207371E-4]:2.426684141138E-1,((19[&rate=5.226047751207371E-4]:5.797045318787E-1,13[&rate=5.226047751207371E-4]:5.41348367495E-1)[&rate=5.226047751207371E-4]:9.005054893293E-2,115[&rate=5.226047751207371E-4]:5.492071356061E-1)[&rate=5.226047751207371E-4]:1.537505690355E-1)[&rate=5.226047751207371E-4]:2.398051691773E-1)[&rate=5.226047751207371E-4]:9.759599793113E-2,((((117[&rate=5.226047751207371E-4]:4.200674824857E-1,9[&rate=5.226047751207371E-4]:4.09108578376E-1)[&rate=5.226047751207371E-4]:1.786692321268E-1,((17[&rate=5.226047751207371E-4]:3.280002069803E-1,14[&rate=5.226047751207371E-4]:2.896440425966E-1)[&rate=5.226047751207371E-4]:1.862430880589E-1,((30[&rate=5.226047751207371E-4]:3.498432061001E-1,4[&rate=5.226047751207371E-4]:1.772404663741E-1)[&rate=5.226047751207371E-4]:2.064013604127E-1,112[&rate=5.226047751207371E-4]:4.411760733619E-1)[&rate=5.226047751207371E-4]:3.471105729358E-2)[&rate=5.226047751207371E-4]:1.201098579294E-1)[&rate=5.226047751207371E-4]:2.578871414443E-2,(105[&rate=5.226047751207371E-4]:4.526239167974E-1,110[&rate=5.226047751207371E-4]:4.745417250165E-1)[&rate=5.226047751207371E-4]:1.417645256582E-1)[&rate=5.226047751207371E-4]:6.078247217641E-2,113[&rate=5.226047751207371E-4]:6.825681749058E-1)[&rate=5.226047751207371E-4]:4.399824776661E-1)[&rate=5.226047751207371E-4]:2.159157040689E-1,(((144[&rate=5.226047751207371E-4]:6.099820515304E-1,(145[&rate=5.226047751207371E-4]:8.039706031689E-2,141[&rate=5.226047751207371E-4]:7.765733428931E-2)[&rate=5.226047751207371E-4]:5.350644432685E-1)[&rate=5.226047751207371E-4]:1.30727418433E-1,142[&rate=5.226047751207371E-4]:7.461889220183E-1)[&rate=5.226047751207371E-4]:6.560060061214E-1,(((24[&rate=5.226047751207371E-4]:9.336287575597E-1,((21[&rate=5.226047751207371E-4]:7.210602361243E-1,28[&rate=5.226047751207371E-4]:7.457177703708E-1)[&rate=5.226047751207371E-4]:5.428903654694E-2,1[&rate=5.226047751207371E-4]:1.370543705476E-2)[&rate=5.226047751207371E-4]:1.391014026968E-1)[&rate=5.226047751207371E-4]:2.480989951708E-1,102[&rate=5.226047751207371E-4]:2.008391711416E-2)[&rate=5.226047751207371E-4]:2.826849860486E-2,(((25[&rate=5.226047751207371E-4]:6.313067311919E-1,20[&rate=5.226047751207371E-4]:6.121286490002E-1)[&rate=5.226047751207371E-4]:1.008713294133E-1,23[&rate=5.226047751207371E-4]:7.212191564955E-1)[&rate=5.226047751207371E-4]:1.132342042618E-1,(11[&rate=5.226047751207371E-4]:5.388137620927E-1,140[&rate=5.226047751207371E-4]:5.19635679901E-1)[&rate=5.226047751207371E-4]:2.107080918154E-1)[&rate=5.226047751207371E-4]:3.645839864684E-1)[&rate=5.226047751207371E-4]:1.07267169955E-1)[&rate=5.226047751207371E-4]:1.088741682272E-1)[&rate=5.226047751207371E-4]:1.941407252818E-1)[&rate=5.226047751207371E-4]:3.280874363421E-1)[&rate=5.226047751207371E-4]:7.263208741201E-1)[&rate=5.226047751207371E-4]:2.104476049371E-2,(147[&rate=5.226047751207371E-4]:5.915830632782E-1,(39[&rate=5.226047751207371E-4]:5.329246331783E-1,16[&rate=5.226047751207371E-4]:2.618417559296E0)[&rate=5.226047751207371E-4]:1.281380919598E-3)[&rate=5.226047751207371E-4]:2.123792499235E-2)[&rate=5.226047751207371E-4]:3.492516884169E-2,((((94[&rate=5.226047751207371E-4]:1.246850758719E-1,100[&rate=5.226047751207371E-4]:1.246850758719E-1)[&rate=5.226047751207371E-4]:3.936276522402E-1,95[&rate=5.226047751207371E-4]:6.030121816642E-1)[&rate=5.226047751207371E-4]:6.09307602339E-2,(98[&rate=5.226047751207371E-4]:6.42659912751E-1,(99[&rate=5.226047751207371E-4]:3.972047795614E-1,96[&rate=5.226047751207371E-4]:3.616856538786E-1)[&rate=5.226047751207371E-4]:2.673130566868E-1)[&rate=5.226047751207371E-4]:1.035406739833E-2)[&rate=5.226047751207371E-4]:5.647271018483E-2,(2[&rate=5.226047751207371E-4]:6.702936079856E-1,((((7[&rate=5.226047751207371E-4]:3.570631906245E-1,8[&rate=5.226047751207371E-4]:3.570631906245E-1)[&rate=5.226047751207371E-4]:2.098987037339E-1,26[&rate=5.226047751207371E-4]:6.738112094269E-1)[&rate=5.226047751207371E-4]:7.019623725466E-2,31[&rate=5.226047751207371E-4]:7.8784306312E-1)[&rate=5.226047751207371E-4]:4.943131093742E-2,(22[&rate=5.226047751207371E-4]:5.357621038097E-1,27[&rate=5.226047751207371E-4]:5.522004599741E-1)[&rate=5.226047751207371E-4]:2.467177496997E-1)[&rate=5.226047751207371E-4]:6.041649420225E-2)[&rate=5.226047751207371E-4]:1.867503584632E0)[&rate=5.226047751207371E-4]:9.297718144028E-3)[&rate=5.226047751207371E-4]:1.606440285129E-1,38[&rate=5.226047751207371E-4]:6.827071255157E-1)[&rate=5.226047751207371E-4]:5.26182918903E-1)[&rate=5.226047751207371E-4]:2.765216385637E-1)[&rate=5.226047751207371E-4]:3.914185793936E-2,((67[&rate=5.226047751207371E-4]:2.928262559845E-1,((123[&rate=5.226047751207371E-4]:2.027285868579E-1,124[&rate=5.226047751207371E-4]:1.999963464207E-1)[&rate=5.226047751207371E-4]:1.470274516465E-1,122[&rate=5.226047751207371E-4]:3.497560385044E-1)[&rate=5.226047751207371E-4]:4.443427678208E-1)[&rate=5.226047751207371E-4]:2.466901609959E-1,(66[&rate=5.226047751207371E-4]:3.749927295E-1,(((119[&rate=5.226047751207371E-4]:1.787832162927E0,(135[&rate=5.226047751207371E-4]:8.280663863519E-1,(138[&rate=5.226047751207371E-4]:5.411670566778E-1,136[&rate=5.226047751207371E-4]:4.096602073626E-1)[&rate=5.226047751207371E-4]:4.868993296741E-1)[&rate=5.226047751207371E-4]:6.11820571096E-1)[&rate=5.226047751207371E-4]:6.818998206066E-2,126[&rate=5.226047751207371E-4]:1.070319622344E0)[&rate=5.226047751207371E-4]:8.267463741405E-2,120[&rate=5.226047751207371E-4]:1.842806371443E0)[&rate=5.226047751207371E-4]:4.691726594268E-1)[&rate=5.226047751207371E-4]:1.645236874804E-1)[&rate=5.226047751207371E-4]:3.82671677426E-1)[&rate=5.226047751207371E-4]:2.22733292457E-2,33[&rate=5.226047751207371E-4]:6.500936885762E-2)[&rate=5.226047751207371E-4]:1.671687500767E-2);
tree STATE_81540000 [&joint=-20981.940934058348,lnP=-20981.940934058348] = [&R] (34[&rate=5.882502430141448E-4]:9.509739441806E-2,((32[&rate=5.882502430141448E-4]:2.583149364924E-2,((((35[&rate=5.882502430141448E-4]:2.252493702371E-1,((127[&rate=5.882502430141448E-4]:2.509147087147E0,121[&rate=5.882502430141448E-4]:2.068051196736E0)[&rate=5.882502430141448E-4]:5.405502472324E-2,36[&rate=5.882502430141448E-4]:4.265416666473E-2)[&rate=5.882502430141448E-4]:2.291705460382E-1)[&rate=5.882502430141448E-4]:1.262677231731E-1,(((((50[&rate=5.882502430141448E-4]:5.497779848878E-1,49[&rate=5.882502430141448E-4]:5.497779848878E-1)[&rate=5.882502430141448E-4]:1.212410514009E-1,(((43[&rate=5.882502430141448E-4]:3.939401351029E-1,46[&rate=5.882502430141448E-4]:3.939401351029E-1)[&rate=5.882502430141448E-4]:5.143773248869E-2,(41[&rate=5.882502430141448E-4]:1.493335139047E-1,(48[&rate=5.882502430141448E-4]:1.37992841238E-1,42[&rate=5.882502430141448E-4]:9.974147511781E-2)[&rate=5.882502430141448E-4]:5.50565196611E-2)[&rate=5.882502430141448E-4]:2.41399544944E-1)[&rate=5.882502430141448E-4]:2.566237667185E-1,51[&rate=5.882502430141448E-4]:6.746792299386E-1)[&rate=5.882502430141448E-4]:1.804287224279E-3)[&rate=5.882502430141448E-4]:1.016261807159E-2,44[&rate=5.882502430141448E-4]:7.085040587318E-1)[&rate=5.882502430141448E-4]:2.120918493311E-2,(47[&rate=5.882502430141448E-4]:6.00783731572E-1,45[&rate=5.882502430141448E-4]:5.925870102607E-1)[&rate=5.882502430141448E-4]:1.343939929671E-1)[&rate=5.882502430141448E-4]:3.081045205284E-1,(128[&rate=5.882502430141448E-4]:1.358689286716E0,((((65[&rate=5.882502430141448E-4]:1.935656572775E-1,60[&rate=5.882502430141448E-4]:1.935656572775E-1)[&rate=5.882502430141448E-4]:5.098495117542E-2,(62[&rate=5.882502430141448E-4]:1.631991705378E-1,64[&rate=5.882502430141448E-4]:1.221032801267E-1)[&rate=5.882502430141448E-4]:2.731322598329E-1)[&rate=5.882502430141448E-4]:2.227311566961E-1,(61[&rate=5.882502430141448E-4]:1.816800527965E-1,63[&rate=5.882502430141448E-4]:1.405841623855E-1)[&rate=5.882502430141448E-4]:4.773825342703E-1)[&rate=5.882502430141448E-4]:7.318914966826E-1,((129[&rate=5.882502430141448E-4]:2.633543044767E-1,((131[&rate=5.882502430141448E-4]:6.730837269533E-2,130[&rate=5.882502430141448E-4]:6.456864666797E-2)[&rate=5.882502430141448E-4]:1.592530719917E-1,132[&rate=5.882502430141448E-4]:2.26561444687E-1)[&rate=5.882502430141448E-4]:3.953258581708E-2)[&rate=5.882502430141448E-4]:4.777791766016E-1,(69[&rate=5.882502430141448E-4]:8.392597342669E-1,118[&rate=5.882502430141448E-4]:8.283008301572E-1)[&rate=5.882502430141448E-4]:4.981895229103E-2)[&rate=5.882502430141448E-4]:5.128343013012E-1)[&rate=5.882502430141448E-4]:1.074612303643E-1)[&rate=5.882502430141448E-4]:4.497924493311E-1)[&rate=5.882502430141448E-4]:7.180248065046E-2)[&rate=5.882502430141448E-4]:2.449185515847E-1,((((((((26[&rate=5.882502430141448E-4]:7.542994195534E-1,(7[&rate=5.882502430141448E-4]:1.342514520051E-1,8[&rate=5.882502430141448E-4]:1.342514520051E-1)[&rate=5.882502430141448E-4]:5.131986524797E-1)[&rate=5.882502430141448E-4]:1.504985377921E-1,((22[&rate=5.882502430141448E-4]:4.951106433236E-1,27[&rate=5.882502430141448E-4]:5.11548999488E-1)[&rate=5.882502430141448E-4]:1.553573288248E-1,(2[&rate=5.882502430141448E-4]:3.103362820415E-1,31[&rate=5.882502430141448E-4]:5.377335423155E-1)[&rate=5.882502430141448E-4]:1.675289503809E-1)[&rate=5.882502430141448E-4]:2.433710810874E-1)[&rate=5.882502430141448E-4]:1.672413378563E0,16[&rate=5.882502430141448E-4]:2.522416815361E0)[&rate=5.882502430141448E-4]:1.630624555502E-1,((((96[&rate=5.882502430141448E-4]:5.855110752993E-1,99[&rate=5.882502430141448E-4]:6.210302009822E-1)[&rate=5.882502430141448E-4]:3.88309815926E-2,98[&rate=5.882502430141448E-4]:6.380032590775E-1)[&rate=5.882502430141448E-4]:2.832201404431E-2,((94[&rate=5.882502430141448E-4]:1.406103218718E-1,100[&rate=5.882502430141448E-4]:1.406103218718E-1)[&rate=5.882502430141448E-4]:6.670156021556E-2,95[&rate=5.882502430141448E-4]:2.920113356394E-1)[&rate=5.882502430141448E-4]:3.852428992312E-1)[&rate=5.882502430141448E-4]:6.172427526208E-2,146[&rate=5.882502430141448E-4]:7.198528270726E-1)[&rate=5.882502430141448E-4]:3.520969562527E-4)[&rate=5.882502430141448E-4]:4.340214928775E-3,39[&rate=5.882502430141448E-4]:6.043265597227E-1)[&rate=5.882502430141448E-4]:8.471777528662E-3,40[&rate=5.882502430141448E-4]:6.127983372513E-1)[&rate=5.882502430141448E-4]:4.165972727563E-2,(147[&rate=5.882502430141448E-4]:7.004819055008E-1,(97[&rate=5.882502430141448E-4]:4.595444327392E-1,(101[&rate=5.882502430141448E-4]:1.286038060013E0,((((102[&rate=5.882502430141448E-4]:2.234771812364E-1,(((25[&rate=5.882502430141448E-4]:2.775247944128E-1,20[&rate=5.882502430141448E-4]:2.583467122211E-1)[&rate=5.882502430141448E-4]:3.137455827561E-1,23[&rate=5.882502430141448E-4]:5.803114730593E-1)[&rate=5.882502430141448E-4]:2.172265384771E-1,(140[&rate=5.882502430141448E-4]:3.319026752862E-1,11[&rate=5.882502430141448E-4]:3.51080757478E-1)[&rate=5.882502430141448E-4]:3.615257472092E-1)[&rate=5.882502430141448E-4]:5.766241012067E-1)[&rate=5.882502430141448E-4]:3.152330539175E-1,(24[&rate=5.882502430141448E-4]:1.030844915379E0,(1[&rate=5.882502430141448E-4]:1.47882756828E-1,(28[&rate=5.882502430141448E-4]:5.903807459657E-1,21[&rate=5.882502430141448E-4]:5.657232117192E-1)[&rate=5.882502430141448E-4]:3.438033807253E-1)[&rate=5.882502430141448E-4]:1.02140240743E-1)[&rate=5.882502430141448E-4]:6.69509155391E-1)[&rate=5.882502430141448E-4]:6.111575708271E-2,(((144[&rate=5.882502430141448E-4]:1.371564825199E-1,(141[&rate=5.882502430141448E-4]:2.79028985314E-2,145[&rate=5.882502430141448E-4]:3.064262455899E-2)[&rate=5.882502430141448E-4]:1.119933100159E-1)[&rate=5.882502430141448E-4]:1.054632085816E-1,142[&rate=5.882502430141448E-4]:2.480991431565E-1)[&rate=5.882502430141448E-4]:1.19648463941E0,((((116[&rate=5.882502430141448E-4]:4.005989689181E-1,((111[&rate=5.882502430141448E-4]:2.249262619486E-1,106[&rate=5.882502430141448E-4]:2.084879057843E-1)[&rate=5.882502430141448E-4]:7.10010546444E-2,139[&rate=5.882502430141448E-4]:4.712697823464E-1)[&rate=5.882502430141448E-4]:1.813839810922E-1)[&rate=5.882502430141448E-4]:2.223227267873E-1,(148[&rate=5.882502430141448E-4]:1.037210638814E-1,143[&rate=5.882502430141448E-4]:1.009813378541E-1)[&rate=5.882502430141448E-4]:5.575567962076E-1)[&rate=5.882502430141448E-4]:1.482716698255E-1,(((107[&rate=5.882502430141448E-4]:3.709030285503E-1,109[&rate=5.882502430141448E-4]:3.90081110742E-1)[&rate=5.882502430141448E-4]:6.827871717778E-2,(108[&rate=5.882502430141448E-4]:3.21232470316E-1,(104[&rate=5.882502430141448E-4]:1.745812616672E-1,114[&rate=5.882502430141448E-4]:1.143072890644E-1)[&rate=5.882502430141448E-4]:1.493909346762E-1)[&rate=5.882502430141448E-4]:1.152095493847E-1)[&rate=5.882502430141448E-4]:2.989216730937E-1,(115[&rate=5.882502430141448E-4]:5.885451844306E-1,(19[&rate=5.882502430141448E-4]:5.282034630315E-1,13[&rate=5.882502430141448E-4]:4.898472986478E-1)[&rate=5.882502430141448E-4]:1.808896666047E-1)[&rate=5.882502430141448E-4]:8.928426178839E-2)[&rate=5.882502430141448E-4]:9.336391931182E-2)[&rate=5.882502430141448E-4]:2.285661380897E-1,((110[&rate=5.882502430141448E-4]:5.929960367333E-1,(105[&rate=5.882502430141448E-4]:5.554682614349E-1,117[&rate=5.882502430141448E-4]:5.856052477363E-1)[&rate=5.882502430141448E-4]:1.560996707931E-2)[&rate=5.882502430141448E-4]:8.529124557143E-2,(((9[&rate=5.882502430141448E-4]:4.107035889751E-1,(17[&rate=5.882502430141448E-4]:4.05693115245E-1,14[&rate=5.882502430141448E-4]:3.673369508613E-1)[&rate=5.882502430141448E-4]:5.15858161959E-2)[&rate=5.882502430141448E-4]:1.14251831392E-1,(30[&rate=5.882502430141448E-4]:2.686442813659E-1,4[&rate=5.882502430141448E-4]:9.60415416399E-2)[&rate=5.882502430141448E-4]:3.795988102341E-1)[&rate=5.882502430141448E-4]:3.385501188398E-2,(112[&rate=5.882502430141448E-4]:2.450093667285E-1,113[&rate=5.882502430141448E-4]:2.450093667285E-1)[&rate=5.882502430141448E-4]:3.220202436046E-1)[&rate=5.882502430141448E-4]:1.167371240263E-1)[&rate=5.882502430141448E-4]:3.981845500829E-1)[&rate=5.882502430141448E-4]:1.900297583977E-1)[&rate=5.882502430141448E-4]:4.018175521361E-1)[&rate=5.882502430141448E-4]:6.777605667065E-2,((((83[&rate=5.882502430141448E-4]:7.441930940276E-2,86[&rate=5.882502430141448E-4]:7.441930940276E-2)[&rate=5.882502430141448E-4]:1.886923519589E-1,(89[&rate=5.882502430141448E-4]:4.045613865433E-2,88[&rate=5.882502430141448E-4]:2.675750851732E-2)[&rate=5.882502430141448E-4]:2.363541528444E-1)[&rate=5.882502430141448E-4]:3.640486879602E-1,((92[&rate=5.882502430141448E-4]:8.619152839764E-2,(90[&rate=5.882502430141448E-4]:1.723268433518E-2,91[&rate=5.882502430141448E-4]:1.723268433518E-2)[&rate=5.882502430141448E-4]:6.895884406246E-2)[&rate=5.882502430141448E-4]:1.584732921623E-1,(87[&rate=5.882502430141448E-4]:1.451434609932E-1,(84[&rate=5.882502430141448E-4]:8.842847137184E-2,(93[&rate=5.882502430141448E-4]:8.873895093522E-2,85[&rate=5.882502430141448E-4]:7.50403207982E-2)[&rate=5.882502430141448E-4]:1.338815057364E-2)[&rate=5.882502430141448E-4]:5.671498962131E-2)[&rate=5.882502430141448E-4]:8.582272942977E-2)[&rate=5.882502430141448E-4]:3.96194158899E-1)[&rate=5.882502430141448E-4]:1.539655103485E0,((10[&rate=5.882502430141448E-4]:4.124716363826E-1,15[&rate=5.882502430141448E-4]:4.508278007661E-1)[&rate=5.882502430141448E-4]:4.114029669744E-1,((3[&rate=5.882502430141448E-4]:4.371219226354E-1,18[&rate=5.882502430141448E-4]:5.52190415786E-1)[&rate=5.882502430141448E-4]:2.86728845175E-1,6[&rate=5.882502430141448E-4]:7.759055623308E-1)[&rate=5.882502430141448E-4]:3.153068486184E-2)[&rate=5.882502430141448E-4]:8.717079727372E-1)[&rate=5.882502430141448E-4]:3.777289747054E-2)[&rate=5.882502430141448E-4]:6.239154631608E-1)[&rate=5.882502430141448E-4]:2.17708783086E-1)[&rate=5.882502430141448E-4]:1.125221722151E-1)[&rate=5.882502430141448E-4]:1.135320820648E-2)[&rate=5.882502430141448E-4]:4.662011033041E-1,38[&rate=5.882502430141448E-4]:1.052353156902E0)[&rate=5.882502430141448E-4]:1.464479346085E-1)[&rate=5.882502430141448E-4]:2.762860172752E-1,(((120[&rate=5.882502430141448E-4]:2.131002259009E0,66[&rate=5.882502430141448E-4]:1.940159576389E-1)[&rate=5.882502430141448E-4]:1.800702063442E-1,((119[&rate=5.882502430141448E-4]:1.975985343293E0,(126[&rate=5.882502430141448E-4]:5.962139023676E-1,(135[&rate=5.882502430141448E-4]:5.618890059267E-1,(138[&rate=5.882502430141448E-4]:1.806494009213E-1,136[&rate=5.882502430141448E-4]:4.91425516061E-2)[&rate=5.882502430141448E-4]:5.812396050054E-1)[&rate=5.882502430141448E-4]:4.720822136053E-1)[&rate=5.882502430141448E-4]:5.940689182816E-1)[&rate=5.882502430141448E-4]:3.844758880387E-1,(67[&rate=5.882502430141448E-4]:2.558138882669E-1,(122[&rate=5.882502430141448E-4]:4.120483776978E-1,(123[&rate=5.882502430141448E-4]:2.138254515202E-1,124[&rate=5.882502430141448E-4]:2.110932110831E-1)[&rate=5.882502430141448E-4]:1.982229261775E-1)[&rate=5.882502430141448E-4]:3.450380609098E-1)[&rate=5.882502430141448E-4]:7.177063073599E-2)[&rate=5.882502430141448E-4]:4.650164498027E-2)[&rate=5.882502430141448E-4]:4.690318591198E-1,(((((52[&rate=5.882502430141448E-4]:3.326538557646E-1,(103[&rate=5.882502430141448E-4]:7.335848272537E-1,((12[&rate=5.882502430141448E-4]:8.335640782302E-2,5[&rate=5.882502430141448E-4]:4.500024343957E-2)[&rate=5.882502430141448E-4]:2.899397599039E-1,29[&rate=5.882502430141448E-4]:4.801454827954E-1)[&rate=5.882502430141448E-4]:4.86316056787E-1)[&rate=5.882502430141448E-4]:1.263362763072E0)[&rate=5.882502430141448E-4]:4.010407336405E-1,53[&rate=5.882502430141448E-4]:7.254978680937E-1)[&rate=5.882502430141448E-4]:1.88357850247E-2,(((((74[&rate=5.882502430141448E-4]:3.253311458978E-1,76[&rate=5.882502430141448E-4]:3.253311458978E-1)[&rate=5.882502430141448E-4]:3.831539014364E-2,70[&rate=5.882502430141448E-4]:3.25290371658E-1)[&rate=5.882502430141448E-4]:1.273468888781E-1,75[&rate=5.882502430141448E-4]:4.909934249195E-1)[&rate=5.882502430141448E-4]:1.62860876991E-1,(((79[&rate=5.882502430141448E-4]:2.769776587191E-1,(82[&rate=5.882502430141448E-4]:2.732696132312E-1,(78[&rate=5.882502430141448E-4]:6.021819972126E-2,72[&rate=5.882502430141448E-4]:3.830039150194E-2)[&rate=5.882502430141448E-4]:2.048322354279E-1)[&rate=5.882502430141448E-4]:1.192722356993E-2)[&rate=5.882502430141448E-4]:1.339382001895E-1,71[&rate=5.882502430141448E-4]:3.835185986346E-1)[&rate=5.882502430141448E-4]:6.478735045478E-2,((80[&rate=5.882502430141448E-4]:1.147766280527E-1,81[&rate=5.882502430141448E-4]:1.147766280527E-1)[&rate=5.882502430141448E-4]:3.157097640975E-1,(73[&rate=5.882502430141448E-4]:2.667858019327E-1,77[&rate=5.882502430141448E-4]:2.61306349878E-1)[&rate=5.882502430141448E-4]:2.130156587106E-1)[&rate=5.882502430141448E-4]:3.699763913089E-2)[&rate=5.882502430141448E-4]:1.370552021364E-1)[&rate=5.882502430141448E-4]:6.203057651412E-1,((133[&rate=5.882502430141448E-4]:4.9465824686E-1,137[&rate=5.882502430141448E-4]:5.357541372711E-1)[&rate=5.882502430141448E-4]:1.536224021812E-1,134[&rate=5.882502430141448E-4]:6.181436627401E-1)[&rate=5.882502430141448E-4]:6.614958563666E-1)[&rate=5.882502430141448E-4]:2.166366446788E-1)[&rate=5.882502430141448E-4]:1.399900950973E-1,125[&rate=5.882502430141448E-4]:6.739412345545E-1)[&rate=5.882502430141448E-4]:4.831448623699E-1,(((((54[&rate=5.882502430141448E-4]:5.363554731047E-2,37[&rate=5.882502430141448E-4]:1.301382795509E-1)[&rate=5.882502430141448E-4]:3.03729441963E-1,59[&rate=5.882502430141448E-4]:3.956163553937E-1)[&rate=5.882502430141448E-4]:1.120767653225E-2,((56[&rate=5.882502430141448E-4]:2.32837462764E-1,55[&rate=5.882502430141448E-4]:2.32837462764E-1)[&rate=5.882502430141448E-4]:1.452816994028E-1,58[&rate=5.882502430141448E-4]:4.054415665385E-1)[&rate=5.882502430141448E-4]:2.050814844756E-2)[&rate=5.882502430141448E-4]:6.934627545401E-2,57[&rate=5.882502430141448E-4]:4.789025478171E-1)[&rate=5.882502430141448E-4]:6.371042189657E-2,68[&rate=5.882502430141448E-4]:4.907004014076E-1)[&rate=5.882502430141448E-4]:4.997190288502E-1)[&rate=5.882502430141448E-4]:4.004192306175E-1)[&rate=5.882502430141448E-4]:2.960363916724E-2)[&rate=5.882502430141448E-4]:3.804133822823E-2)[&rate=5.882502430141448E-4]:9.214118191539E-3,33[&rate=5.882502430141448E-4]:4.052506389549E-2)[&rate=5.882502430141448E-4]:3.81339743582E-2);
tree STATE_81630000 [&joint=-20987.348473582486,lnP=-20987.348473582486] = [&R] ((34[&rate=5.291020866072969E-4]:4.376994153685E-2,(33[&rate=5.291020866072969E-4]:2.257401738985E-2,((((59[&rate=5.291020866072969E-4]:6.25366789854E-1,((57[&rate=5.291020866072969E-4]:3.411089792912E-1,(((55[&rate=5.291020866072969E-4]:2.100434762606E-1,56[&rate=5.291020866072969E-4]:2.100434762606E-1)[&rate=5.291020866072969E-4]:7.73182967197E-2,37[&rate=5.291020866072969E-4]:3.338098604121E-1)[&rate=5.291020866072969E-4]:3.423077626587E-2,54[&rate=5.291020866072969E-4]:2.915379044375E-1)[&rate=5.291020866072969E-4]:8.587468296307E-3)[&rate=5.291020866072969E-4]:1.027221777879E-1,58[&rate=5.291020866072969E-4]:4.60224599702E-1)[&rate=5.291020866072969E-4]:1.842678732121E-1)[&rate=5.291020866072969E-4]:1.971891127005E-1,68[&rate=5.291020866072969E-4]:7.733755746856E-1)[&rate=5.291020866072969E-4]:2.984529685544E-1,(125[&rate=5.291020866072969E-4]:6.694056171115E-1,((((53[&rate=5.291020866072969E-4]:3.582209312355E-1,((137[&rate=5.291020866072969E-4]:2.247609754017E-1,134[&rate=5.291020866072969E-4]:1.535280986895E-1)[&rate=5.291020866072969E-4]:1.984554704288E-1,133[&rate=5.291020866072969E-4]:3.821205554194E-1)[&rate=5.291020866072969E-4]:7.581798727843E-1)[&rate=5.291020866072969E-4]:1.741096909097E-1,52[&rate=5.291020866072969E-4]:5.405273434567E-1)[&rate=5.291020866072969E-4]:6.991802805959E-2,(103[&rate=5.291020866072969E-4]:6.550811989344E-1,((12[&rate=5.291020866072969E-4]:1.631261570968E-1,5[&rate=5.291020866072969E-4]:1.247699927134E-1)[&rate=5.291020866072969E-4]:3.035282686838E-1,29[&rate=5.291020866072969E-4]:5.735037408492E-1)[&rate=5.291020866072969E-4]:3.14454170414E-1)[&rate=5.291020866072969E-4]:1.619657907143E0)[&rate=5.291020866072969E-4]:1.34252701569E-1,(((76[&rate=5.291020866072969E-4]:3.667845642649E-1,(70[&rate=5.291020866072969E-4]:3.008694201787E-1,74[&rate=5.291020866072969E-4]:3.392255845622E-1)[&rate=5.291020866072969E-4]:2.755897970274E-2)[&rate=5.291020866072969E-4]:2.342682639167E-1,75[&rate=5.291020866072969E-4]:6.010528281816E-1)[&rate=5.291020866072969E-4]:2.912115235484E-1,((73[&rate=5.291020866072969E-4]:4.731189804942E-1,(80[&rate=5.291020866072969E-4]:1.328388947912E-1,81[&rate=5.291020866072969E-4]:1.328388947912E-1)[&rate=5.291020866072969E-4]:2.909650172099E-1)[&rate=5.291020866072969E-4]:1.36268828528E-2,(((79[&rate=5.291020866072969E-4]:3.974244872413E-1,(82[&rate=5.291020866072969E-4]:2.254742600961E-1,71[&rate=5.291020866072969E-4]:1.8985782174E-1)[&rate=5.291020866072969E-4]:1.801694052273E-1)[&rate=5.291020866072969E-4]:1.329854302278E-2,(78[&rate=5.291020866072969E-4]:4.005999688731E-2,72[&rate=5.291020866072969E-4]:1.8142188668E-2)[&rate=5.291020866072969E-4]:3.706630333767E-1)[&rate=5.291020866072969E-4]:2.700874548853E-2,77[&rate=5.291020866072969E-4]:4.733482141087E-1)[&rate=5.291020866072969E-4]:7.918197183603E-3)[&rate=5.291020866072969E-4]:4.05518488383E-1)[&rate=5.291020866072969E-4]:5.907000586559E-1)[&rate=5.291020866072969E-4]:1.432867789988E-1)[&rate=5.291020866072969E-4]:5.690895927952E-1)[&rate=5.291020866072969E-4]:1.346536771973E-1,((((((((118[&rate=5.291020866072969E-4]:8.157242259065E-1,69[&rate=5.291020866072969E-4]:8.266831300161E-1)[&rate=5.291020866072969E-4]:2.21884824227E-1,(131[&rate=5.291020866072969E-4]:5.802531287686E-1,((130[&rate=5.291020866072969E-4]:2.118575058454E-1,129[&rate=5.291020866072969E-4]:2.118575058454E-1)[&rate=5.291020866072969E-4]:1.679641277742E-1,132[&rate=5.291020866072969E-4]:3.825613596469E-1)[&rate=5.291020866072969E-4]:1.976917691216E-1)[&rate=5.291020866072969E-4]:3.231093460223E-1)[&rate=5.291020866072969E-4]:4.516625791529E-1,128[&rate=5.291020866072969E-4]:1.349545601889E0)[&rate=5.291020866072969E-4]:4.162978085024E-2,(((60[&rate=5.291020866072969E-4]:1.917602702076E-1,(65[&rate=5.291020866072969E-4]:1.502852626172E-1,64[&rate=5.291020866072969E-4]:3.009701941239E-1)[&rate=5.291020866072969E-4]:4.147500759034E-2)[&rate=5.291020866072969E-4]:1.250448513459E-2,62[&rate=5.291020866072969E-4]:3.960455772599E-1)[&rate=5.291020866072969E-4]:2.094300784789E-1,(61[&rate=5.291020866072969E-4]:1.833461758663E-1,63[&rate=5.291020866072969E-4]:1.422502854553E-1)[&rate=5.291020866072969E-4]:4.221294798725E-1)[&rate=5.291020866072969E-4]:9.254257543978E-1)[&rate=5.291020866072969E-4]:3.955664109852E-1,(((50[&rate=5.291020866072969E-4]:4.136023429652E-1,49[&rate=5.291020866072969E-4]:4.136023429652E-1)[&rate=5.291020866072969E-4]:2.117543126171E-1,((44[&rate=5.291020866072969E-4]:3.871846457756E-1,51[&rate=5.291020866072969E-4]:3.653267222784E-1)[&rate=5.291020866072969E-4]:2.151167429422E-1,(((41[&rate=5.291020866072969E-4]:2.547707905924E-2,42[&rate=5.291020866072969E-4]:3.094155993349E-2)[&rate=5.291020866072969E-4]:3.322377593463E-2,48[&rate=5.291020866072969E-4]:1.024167019883E-1)[&rate=5.291020866072969E-4]:2.926722269847E-1,(46[&rate=5.291020866072969E-4]:3.162176588786E-1,43[&rate=5.291020866072969E-4]:3.162176588786E-1)[&rate=5.291020866072969E-4]:8.980023184291E-2)[&rate=5.291020866072969E-4]:2.017479788705E-1)[&rate=5.291020866072969E-4]:5.037767123602E-2)[&rate=5.291020866072969E-4]:5.563136523416E-2,(45[&rate=5.291020866072969E-4]:5.301250160963E-1,47[&rate=5.291020866072969E-4]:5.383217374076E-1)[&rate=5.291020866072969E-4]:1.754531686546E-1)[&rate=5.291020866072969E-4]:3.077673966823E-1)[&rate=5.291020866072969E-4]:1.443328667196E-2,((127[&rate=5.291020866072969E-4]:2.570050212289E0,(121[&rate=5.291020866072969E-4]:2.102892167947E0,36[&rate=5.291020866072969E-4]:2.344011315298E-2)[&rate=5.291020866072969E-4]:2.60621539305E-2)[&rate=5.291020866072969E-4]:1.41803048611E-1,35[&rate=5.291020866072969E-4]:1.447299732287E-1)[&rate=5.291020866072969E-4]:1.276779838801E-1)[&rate=5.291020866072969E-4]:3.098276184293E-1,(((((147[&rate=5.291020866072969E-4]:5.751971428781E-1,146[&rate=5.291020866072969E-4]:6.380386729327E-1)[&rate=5.291020866072969E-4]:2.126218780787E-2,(((97[&rate=5.291020866072969E-4]:1.949542309065E-1,16[&rate=5.291020866072969E-4]:2.35148540839E0)[&rate=5.291020866072969E-4]:2.232071438489E-1,39[&rate=5.291020866072969E-4]:4.891996261216E-1)[&rate=5.291020866072969E-4]:2.30916130698E-2,((2[&rate=5.291020866072969E-4]:8.652654094254E-1,((22[&rate=5.291020866072969E-4]:5.809044868784E-1,27[&rate=5.291020866072969E-4]:5.973428430428E-1)[&rate=5.291020866072969E-4]:2.44179219306E-1,(31[&rate=5.291020866072969E-4]:8.357181019208E-1,((7[&rate=5.291020866072969E-4]:1.722631995197E-1,8[&rate=5.291020866072969E-4]:1.722631995197E-1)[&rate=5.291020866072969E-4]:3.822835896672E-1,26[&rate=5.291020866072969E-4]:6.613961042554E-1)[&rate=5.291020866072969E-4]:1.30486381227E-1)[&rate=5.291020866072969E-4]:4.41601248116E-2)[&rate=5.291020866072969E-4]:2.12784442967E-1)[&rate=5.291020866072969E-4]:1.401968370527E0,(101[&rate=5.291020866072969E-4]:9.092023282985E-1,((((((24[&rate=5.291020866072969E-4]:9.960544368557E-1,(1[&rate=5.291020866072969E-4]:1.203494617143E-1,(28[&rate=5.291020866072969E-4]:6.627796983918E-1,21[&rate=5.291020866072969E-4]:6.381221641454E-1)[&rate=5.291020866072969E-4]:2.438711331854E-1)[&rate=5.291020866072969E-4]:9.488305733316E-2)[&rate=5.291020866072969E-4]:3.171185842196E-1,102[&rate=5.291020866072969E-4]:1.515291854589E-1)[&rate=5.291020866072969E-4]:7.566105474049E-2,(23[&rate=5.291020866072969E-4]:9.401294987012E-1,(((20[&rate=5.291020866072969E-4]:6.145169376012E-1,25[&rate=5.291020866072969E-4]:6.336950197929E-1)[&rate=5.291020866072969E-4]:1.142349817915E-1,11[&rate=5.291020866072969E-4]:6.520395906256E-1)[&rate=5.291020866072969E-4]:8.974900284034E-2,140[&rate=5.291020866072969E-4]:7.226105112742E-1)[&rate=5.291020866072969E-4]:1.13409398386E-1)[&rate=5.291020866072969E-4]:4.377456730049E-1)[&rate=5.291020866072969E-4]:7.687265407131E-2,(((((109[&rate=5.291020866072969E-4]:5.607556869157E-1,((107[&rate=5.291020866072969E-4]:4.463699081069E-1,(104[&rate=5.291020866072969E-4]:1.147415416841E-1,114[&rate=5.291020866072969E-4]:5.446756908133E-2)[&rate=5.291020866072969E-4]:3.316283664228E-1)[&rate=5.291020866072969E-4]:2.608590673146E-2,108[&rate=5.291020866072969E-4]:4.69716088811E-1)[&rate=5.291020866072969E-4]:6.912178988562E-2)[&rate=5.291020866072969E-4]:2.293513060523E-1,(19[&rate=5.291020866072969E-4]:5.965418653051E-1,13[&rate=5.291020866072969E-4]:5.581857009214E-1)[&rate=5.291020866072969E-4]:2.346610180739E-1)[&rate=5.291020866072969E-4]:3.810448485474E-2,115[&rate=5.291020866072969E-4]:7.487594230282E-1)[&rate=5.291020866072969E-4]:6.224274047845E-2,((148[&rate=5.291020866072969E-4]:3.298460076974E-1,143[&rate=5.291020866072969E-4]:3.271062816701E-1)[&rate=5.291020866072969E-4]:3.48224513388E-1,(((106[&rate=5.291020866072969E-4]:7.614584757075E-3,111[&rate=5.291020866072969E-4]:2.405294092145E-2)[&rate=5.291020866072969E-4]:1.003986306646E-1,139[&rate=5.291020866072969E-4]:2.997940373394E-1)[&rate=5.291020866072969E-4]:4.337051327782E-1,116[&rate=5.291020866072969E-4]:4.81444375597E-1)[&rate=5.291020866072969E-4]:1.582699811047E-1)[&rate=5.291020866072969E-4]:1.712878068049E-1)[&rate=5.291020866072969E-4]:4.063647196017E-1,(((112[&rate=5.291020866072969E-4]:4.827805105236E-1,((17[&rate=5.291020866072969E-4]:2.0289154755E-1,14[&rate=5.291020866072969E-4]:1.645353831663E-1)[&rate=5.291020866072969E-4]:3.024646592478E-1,(30[&rate=5.291020866072969E-4]:2.602583510627E-1,4[&rate=5.291020866072969E-4]:8.765561133671E-2)[&rate=5.291020866072969E-4]:3.218101845022E-1)[&rate=5.291020866072969E-4]:1.578046810948E-2)[&rate=5.291020866072969E-4]:1.817871441392E-1,(113[&rate=5.291020866072969E-4]:6.015621807918E-1,9[&rate=5.291020866072969E-4]:5.933430027098E-1)[&rate=5.291020866072969E-4]:6.300547387095E-2)[&rate=5.291020866072969E-4]:1.556751566507E-1,(110[&rate=5.291020866072969E-4]:7.040996882164E-1,(105[&rate=5.291020866072969E-4]:5.667721467427E-1,117[&rate=5.291020866072969E-4]:5.969091330441E-1)[&rate=5.291020866072969E-4]:1.154097332546E-1)[&rate=5.291020866072969E-4]:1.106636710424E-1)[&rate=5.291020866072969E-4]:4.793158526167E-1)[&rate=5.291020866072969E-4]:7.847683308006E-2)[&rate=5.291020866072969E-4]:3.784430574979E-2,((144[&rate=5.291020866072969E-4]:2.495291343344E-1,(141[&rate=5.291020866072969E-4]:1.864962859806E-1,145[&rate=5.291020866072969E-4]:1.892360120082E-1)[&rate=5.291020866072969E-4]:6.577257438117E-2)[&rate=5.291020866072969E-4]:4.557469910803E-1,142[&rate=5.291020866072969E-4]:7.107555774696E-1)[&rate=5.291020866072969E-4]:8.777269650167E-1)[&rate=5.291020866072969E-4]:9.526824255403E-2,(((18[&rate=5.291020866072969E-4]:6.094907506889E-1,3[&rate=5.291020866072969E-4]:4.944222575383E-1)[&rate=5.291020866072969E-4]:3.288758942834E-1,((10[&rate=5.291020866072969E-4]:5.142032542214E-1,15[&rate=5.291020866072969E-4]:5.525594186049E-1)[&rate=5.291020866072969E-4]:2.85778710105E-1,6[&rate=5.291020866072969E-4]:7.835436081621E-1)[&rate=5.291020866072969E-4]:9.180933818009E-2)[&rate=5.291020866072969E-4]:1.374233658947E-1,(((83[&rate=5.291020866072969E-4]:3.780375523314E-2,86[&rate=5.291020866072969E-4]:3.780375523314E-2)[&rate=5.291020866072969E-4]:1.351744405776E-1,(89[&rate=5.291020866072969E-4]:1.118288208362E-1,88[&rate=5.291020866072969E-4]:9.813019069919E-2)[&rate=5.291020866072969E-4]:7.484800511154E-2)[&rate=5.291020866072969E-4]:4.978618963957E-2,(87[&rate=5.291020866072969E-4]:1.361479329621E-1,((92[&rate=5.291020866072969E-4]:1.073199353166E-1,(90[&rate=5.291020866072969E-4]:7.64657086065E-2,91[&rate=5.291020866072969E-4]:7.64657086065E-2)[&rate=5.291020866072969E-4]:3.085422671007E-2)[&rate=5.291020866072969E-4]:4.243144596399E-2,(84[&rate=5.291020866072969E-4]:8.301265373417E-2,(93[&rate=5.291020866072969E-4]:9.551984132063E-2,85[&rate=5.291020866072969E-4]:8.182121118361E-2)[&rate=5.291020866072969E-4]:1.191442550561E-3)[&rate=5.291020866072969E-4]:5.304009740937E-2)[&rate=5.291020866072969E-4]:9.51818185673E-5)[&rate=5.291020866072969E-4]:8.66164524882E-2)[&rate=5.291020866072969E-4]:1.277683159663E0)[&rate=5.291020866072969E-4]:4.737141988308E-1)[&rate=5.291020866072969E-4]:4.775063377789E-1)[&rate=5.291020866072969E-4]:3.744698078179E-1)[&rate=5.291020866072969E-4]:2.017832620687E-1)[&rate=5.291020866072969E-4]:2.679104231429E-2)[&rate=5.291020866072969E-4]:7.7382727412E-2,40[&rate=5.291020866072969E-4]:6.164650089177E-1)[&rate=5.291020866072969E-4]:2.254019556987E-1,(((96[&rate=5.291020866072969E-4]:7.354647603871E-1,99[&rate=5.291020866072969E-4]:7.7098388607E-1)[&rate=5.291020866072969E-4]:1.879503040489E-2,(95[&rate=5.291020866072969E-4]:3.927643249931E-1,(100[&rate=5.291020866072969E-4]:1.986004011833E-1,94[&rate=5.291020866072969E-4]:1.986004011833E-1)[&rate=5.291020866072969E-4]:1.094644702577E-1)[&rate=5.291020866072969E-4]:3.860856297332E-1)[&rate=5.291020866072969E-4]:2.093045142731E-2,98[&rate=5.291020866072969E-4]:7.888514444049E-1)[&rate=5.291020866072969E-4]:1.814308207577E-1)[&rate=5.291020866072969E-4]:9.1105009506E-2,38[&rate=5.291020866072969E-4]:8.646659631933E-1)[&rate=5.291020866072969E-4]:3.199350588602E-1)[&rate=5.291020866072969E-4]:2.303165906707E-2,((67[&rate=5.291020866072969E-4]:2.969601747645E-1,(122[&rate=5.291020866072969E-4]:3.849823738805E-1,(123[&rate=5.291020866072969E-4]:3.414574144772E-3,124[&rate=5.291020866072969E-4]:6.823337076463E-4)[&rate=5.291020866072969E-4]:3.815677997358E-1)[&rate=5.291020866072969E-4]:4.132503512246E-1)[&rate=5.291020866072969E-4]:1.431425404213E-1,(66[&rate=5.291020866072969E-4]:2.625420661801E-1,(((120[&rate=5.291020866072969E-4]:9.840711159264E-1,(135[&rate=5.291020866072969E-4]:6.583705527858E-1,(138[&rate=5.291020866072969E-4]:3.229350188725E-1,136[&rate=5.291020866072969E-4]:1.914281695573E-1)[&rate=5.291020866072969E-4]:5.354355339134E-1)[&rate=5.291020866072969E-4]:7.364576862016E-2)[&rate=5.291020866072969E-4]:5.611137880271E-2,119[&rate=5.291020866072969E-4]:1.136072905688E0)[&rate=5.291020866072969E-4]:8.860728050612E-1,126[&rate=5.291020866072969E-4]:1.236443188106E0)[&rate=5.291020866072969E-4]:2.732730677596E-1)[&rate=5.291020866072969E-4]:1.775606490056E-1)[&rate=5.291020866072969E-4]:1.651645194194E-1)[&rate=5.291020866072969E-4]:5.349434805988E-2)[&rate=5.291020866072969E-4]:2.432644895193E-1)[&rate=5.291020866072969E-4]:4.757567982627E-3)[&rate=5.291020866072969E-4]:3.088588053382E-2,32[&rate=5.291020866072969E-4]:5.273801385158E-2);
tree STATE_81720000 [&joint=-20998.789251272556,lnP=-20998.789251272556] = [&R] (33[&rate=4.994757980383008E-4]:1.716735514714E-1,((((((67[&rate=4.994757980383008E-4]:2.011758724016E-1,((122[&rate=4.994757980383008E-4]:1.84480918551E-1,123[&rate=4.994757980383008E-4]:1.84480918551E-1)[&rate=4.994757980383008E-4]:9.443622250947E-2,124[&rate=4.994757980383008E-4]:2.761849006234E-1)[&rate=4.994757980383008E-4]:4.235312816818E-1)[&rate=4.994757980383008E-4]:1.976818987758E-1,(66[&rate=4.994757980383008E-4]:2.012199707874E-1,((119[&rate=4.994757980383008E-4]:1.902962031924E0,126[&rate=4.994757980383008E-4]:1.11725950928E0)[&rate=4.994757980383008E-4]:5.336555429901E-2,((135[&rate=4.994757980383008E-4]:5.33364309118E-1,(138[&rate=4.994757980383008E-4]:2.26240532754E-1,136[&rate=4.994757980383008E-4]:9.473368343884E-2)[&rate=4.994757980383008E-4]:5.07123776364E-1)[&rate=4.994757980383008E-4]:9.295562898219E-1,120[&rate=4.994757980383008E-4]:1.71497539346E0)[&rate=4.994757980383008E-4]:1.454617818037E-1)[&rate=4.994757980383008E-4]:2.777690968932E-1)[&rate=4.994757980383008E-4]:1.9763780039E-1)[&rate=4.994757980383008E-4]:3.157550058245E-1,((((((54[&rate=4.994757980383008E-4]:2.04684341879E-1,37[&rate=4.994757980383008E-4]:2.811870741194E-1)[&rate=4.994757980383008E-4]:1.300674399126E-1,(59[&rate=4.994757980383008E-4]:3.380508724466E-1,58[&rate=4.994757980383008E-4]:3.571765555067E-1)[&rate=4.994757980383008E-4]:3.495227546524E-2)[&rate=4.994757980383008E-4]:2.040274962365E-3,(55[&rate=4.994757980383008E-4]:3.479756417366E-1,56[&rate=4.994757980383008E-4]:3.479756417366E-1)[&rate=4.994757980383008E-4]:1.887105982592E-2)[&rate=4.994757980383008E-4]:5.362445945531E-3,57[&rate=4.994757980383008E-4]:3.831381092568E-1)[&rate=4.994757980383008E-4]:4.716100927315E-1,68[&rate=4.994757980383008E-4]:8.028356336822E-1)[&rate=4.994757980383008E-4]:3.599654262553E-1,(((53[&rate=4.994757980383008E-4]:7.128691327518E-1,((((74[&rate=4.994757980383008E-4]:3.226935345614E-1,(76[&rate=4.994757980383008E-4]:2.841937073843E-1,70[&rate=4.994757980383008E-4]:2.458375430008E-1)[&rate=4.994757980383008E-4]:3.849982717711E-2)[&rate=4.994757980383008E-4]:8.388653984634E-2,75[&rate=4.994757980383008E-4]:4.065800744077E-1)[&rate=4.994757980383008E-4]:2.161528378866E-1,(((80[&rate=4.994757980383008E-4]:1.836333935E-1,81[&rate=4.994757980383008E-4]:1.836333935E-1)[&rate=4.994757980383008E-4]:1.725183307438E-1,(71[&rate=4.994757980383008E-4]:2.846416875642E-1,(77[&rate=4.994757980383008E-4]:2.993043383726E-1,73[&rate=4.994757980383008E-4]:3.047837904273E-1)[&rate=4.994757980383008E-4]:4.835104782173E-2)[&rate=4.994757980383008E-4]:5.23319544879E-2)[&rate=4.994757980383008E-4]:4.141343076558E-2,((79[&rate=4.994757980383008E-4]:2.684182570206E-1,82[&rate=4.994757980383008E-4]:2.766374351027E-1)[&rate=4.994757980383008E-4]:6.190240538584E-2,(78[&rate=4.994757980383008E-4]:1.678070196287E-1,72[&rate=4.994757980383008E-4]:1.458892114094E-1)[&rate=4.994757980383008E-4]:1.625136427777E-1)[&rate=4.994757980383008E-4]:7.546367068525E-2)[&rate=4.994757980383008E-4]:1.758526887918E-1)[&rate=4.994757980383008E-4]:7.471398477931E-1,(52[&rate=4.994757980383008E-4]:5.372936808709E-1,(103[&rate=4.994757980383008E-4]:4.876118078125E-1,((12[&rate=4.994757980383008E-4]:1.939772368126E-1,5[&rate=4.994757980383008E-4]:1.556210724292E-1)[&rate=4.994757980383008E-4]:1.929158330042E-1,29[&rate=4.994757980383008E-4]:4.937423848854E-1)[&rate=4.994757980383008E-4]:2.267461352559E-1)[&rate=4.994757980383008E-4]:1.713975607619E0)[&rate=4.994757980383008E-4]:9.43127419158E-2)[&rate=4.994757980383008E-4]:8.945943127648E-2)[&rate=4.994757980383008E-4]:6.260992036835E-2,(133[&rate=4.994757980383008E-4]:6.233286762648E-1,(137[&rate=4.994757980383008E-4]:6.605700583705E-1,134[&rate=4.994757980383008E-4]:5.893371816583E-1)[&rate=4.994757980383008E-4]:3.854508305323E-3)[&rate=4.994757980383008E-4]:9.342298738236E-1)[&rate=4.994757980383008E-4]:3.846658744E-1,125[&rate=4.994757980383008E-4]:9.49762413859E-1)[&rate=4.994757980383008E-4]:3.797053127454E-1)[&rate=4.994757980383008E-4]:9.953235483664E-2)[&rate=4.994757980383008E-4]:1.513402230774E-1,34[&rate=4.994757980383008E-4]:2.939301449218E-3)[&rate=4.994757980383008E-4]:9.618778860631E-2,32[&rate=4.994757980383008E-4]:7.720928183644E-2)[&rate=4.994757980383008E-4]:3.715273976093E-2,((((36[&rate=4.994757980383008E-4]:7.895519317017E-2,35[&rate=4.994757980383008E-4]:3.237985070442E-2)[&rate=4.994757980383008E-4]:2.391895172288E-1,(121[&rate=4.994757980383008E-4]:1.966445312155E0,127[&rate=4.994757980383008E-4]:2.407541202566E0)[&rate=4.994757980383008E-4]:4.311514530382E-1)[&rate=4.994757980383008E-4]:2.807174104607E-2,((128[&rate=4.994757980383008E-4]:1.373016796712E0,(((((64[&rate=4.994757980383008E-4]:2.290973615781E-1,60[&rate=4.994757980383008E-4]:7.841243007137E-2)[&rate=4.994757980383008E-4]:1.937481647144E-1,62[&rate=4.994757980383008E-4]:4.639414167035E-1)[&rate=4.994757980383008E-4]:1.210527016809E-1,65[&rate=4.994757980383008E-4]:3.932132964666E-1)[&rate=4.994757980383008E-4]:1.657347099923E-1,(61[&rate=4.994757980383008E-4]:4.031417240336E-1,63[&rate=4.994757980383008E-4]:3.620458336226E-1)[&rate=4.994757980383008E-4]:3.475871043431E-1)[&rate=4.994757980383008E-4]:7.586126630937E-1,(69[&rate=4.994757980383008E-4]:7.972476820663E-1,((131[&rate=4.994757980383008E-4]:3.689483199662E-1,(132[&rate=4.994757980383008E-4]:2.998629368232E-1,(130[&rate=4.994757980383008E-4]:1.325064002329E-1,129[&rate=4.994757980383008E-4]:1.325064002329E-1)[&rate=4.994757980383008E-4]:1.64616810563E-1)[&rate=4.994757980383008E-4]:6.9085383143E-2)[&rate=4.994757980383008E-4]:2.237727377474E-1,118[&rate=4.994757980383008E-4]:7.269676330561E-1)[&rate=4.994757980383008E-4]:5.932114490046E-2)[&rate=4.994757980383008E-4]:7.230527135138E-1)[&rate=4.994757980383008E-4]:3.401332638555E-3)[&rate=4.994757980383008E-4]:3.44681790246E-1,(45[&rate=4.994757980383008E-4]:7.463539204815E-1,(((50[&rate=4.994757980383008E-4]:3.864805760671E-1,49[&rate=4.994757980383008E-4]:3.864805760671E-1)[&rate=4.994757980383008E-4]:1.934740215877E-1,(51[&rate=4.994757980383008E-4]:5.438146780913E-1,(44[&rate=4.994757980383008E-4]:4.399491793345E-1,47[&rate=4.994757980383008E-4]:4.454136602087E-1)[&rate=4.994757980383008E-4]:1.257234222541E-1)[&rate=4.994757980383008E-4]:4.160440043779E-2)[&rate=4.994757980383008E-4]:2.911299966455E-2,((42[&rate=4.994757980383008E-4]:4.86960288264E-1,(48[&rate=4.994757980383008E-4]:4.547907717516E-1,41[&rate=4.994757980383008E-4]:4.110749247571E-1)[&rate=4.994757980383008E-4]:7.042088263256E-2)[&rate=4.994757980383008E-4]:5.97444208115E-2,(46[&rate=4.994757980383008E-4]:5.38453033251E-1,43[&rate=4.994757980383008E-4]:5.38453033251E-1)[&rate=4.994757980383008E-4]:5.743200369314E-2)[&rate=4.994757980383008E-4]:4.596944562095E-2)[&rate=4.994757980383008E-4]:1.126961592278E-1)[&rate=4.994757980383008E-4]:1.979484541848E-1)[&rate=4.994757980383008E-4]:1.107096453094E-1)[&rate=4.994757980383008E-4]:4.015619681282E-1,(((((((31[&rate=4.994757980383008E-4]:9.632820729623E-1,(22[&rate=4.994757980383008E-4]:6.660040338063E-1,27[&rate=4.994757980383008E-4]:6.824423899707E-1)[&rate=4.994757980383008E-4]:2.42483518608E-1)[&rate=4.994757980383008E-4]:1.096847219825E-1,((7[&rate=4.994757980383008E-4]:4.625101904928E-1,8[&rate=4.994757980383008E-4]:4.625101904928E-1)[&rate=4.994757980383008E-4]:2.900841790934E-1,26[&rate=4.994757980383008E-4]:8.594436846547E-1)[&rate=4.994757980383008E-4]:1.696874938517E-1)[&rate=4.994757980383008E-4]:2.087361460052E-1,2[&rate=4.994757980383008E-4]:1.054305680676E0)[&rate=4.994757980383008E-4]:1.35221688577E0,147[&rate=4.994757980383008E-4]:5.071738127965E-1)[&rate=4.994757980383008E-4]:1.378230123249E-1,((100[&rate=4.994757980383008E-4]:3.278400067669E-1,95[&rate=4.994757980383008E-4]:4.125394603189E-1)[&rate=4.994757980383008E-4]:2.592335692274E-1,((99[&rate=4.994757980383008E-4]:5.50638732642E-1,98[&rate=4.994757980383008E-4]:5.287808091447E-1)[&rate=4.994757980383008E-4]:3.593708816965E-2,(96[&rate=4.994757980383008E-4]:4.695060066851E-1,94[&rate=4.994757980383008E-4]:4.093967170674E-1)[&rate=4.994757980383008E-4]:8.155068844364E-2)[&rate=4.994757980383008E-4]:9.612617048314E-2)[&rate=4.994757980383008E-4]:5.519100868976E-2)[&rate=4.994757980383008E-4]:4.20730157058E-2,(((40[&rate=4.994757980383008E-4]:4.333816942648E-1,(101[&rate=4.994757980383008E-4]:7.67686312275E-1,((((87[&rate=4.994757980383008E-4]:2.570444447547E-1,(((84[&rate=4.994757980383008E-4]:1.061713701467E-1,93[&rate=4.994757980383008E-4]:1.198700002837E-1)[&rate=4.994757980383008E-4]:5.28563999421E-2,(92[&rate=4.994757980383008E-4]:4.131653695531E-2,(90[&rate=4.994757980383008E-4]:2.944924279481E-2,91[&rate=4.994757980383008E-4]:2.944924279481E-2)[&rate=4.994757980383008E-4]:1.186729416051E-2)[&rate=4.994757980383008E-4]:1.314098632705E-1)[&rate=4.994757980383008E-4]:6.42393853533E-2,((86[&rate=4.994757980383008E-4]:2.651293208875E-2,83[&rate=4.994757980383008E-4]:2.651293208875E-2)[&rate=4.994757980383008E-4]:1.674033461632E-1,(89[&rate=4.994757980383008E-4]:1.937186836019E-2,88[&rate=4.994757980383008E-4]:5.673238223171E-3)[&rate=4.994757980383008E-4]:1.882430400288E-1)[&rate=4.994757980383008E-4]:2.93508771901E-2)[&rate=4.994757980383008E-4]:3.377728931261E-2)[&rate=4.994757980383008E-4]:2.679369775042E-2,85[&rate=4.994757980383008E-4]:2.838381425051E-1)[&rate=4.994757980383008E-4]:1.00261436439E0,(3[&rate=4.994757980383008E-4]:6.317171867471E-1,(6[&rate=4.994757980383008E-4]:5.784304719894E-1,((10[&rate=4.994757980383008E-4]:2.269155758945E-1,15[&rate=4.994757980383008E-4]:2.65271740278E-1)[&rate=4.994757980383008E-4]:3.163165099211E-1,18[&rate=4.994757980383008E-4]:5.898074282813E-1)[&rate=4.994757980383008E-4]:5.163674233815E-2)[&rate=4.994757980383008E-4]:1.053415092782E-1)[&rate=4.994757980383008E-4]:1.150092927508E-1)[&rate=4.994757980383008E-4]:6.852097424927E-1,((((((((104[&rate=4.994757980383008E-4]:8.224499346736E-2,114[&rate=4.994757980383008E-4]:2.197102086459E-2)[&rate=4.994757980383008E-4]:4.381480447796E-1,109[&rate=4.994757980383008E-4]:5.395711204387E-1)[&rate=4.994757980383008E-4]:1.091728084106E-1,(107[&rate=4.994757980383008E-4]:5.249498034085E-1,108[&rate=4.994757980383008E-4]:5.222100773811E-1)[&rate=4.994757980383008E-4]:1.04616043249E-1)[&rate=4.994757980383008E-4]:1.769176114924E-1,(19[&rate=4.994757980383008E-4]:2.866762760309E-1,13[&rate=4.994757980383008E-4]:2.483201116472E-1)[&rate=4.994757980383008E-4]:5.800811547218E-1)[&rate=4.994757980383008E-4]:4.490515227527E-2,115[&rate=4.994757980383008E-4]:7.911146378224E-1)[&rate=4.994757980383008E-4]:7.590747961006E-2,(((148[&rate=4.994757980383008E-4]:3.166888860301E-1,143[&rate=4.994757980383008E-4]:3.139491600027E-1)[&rate=4.994757980383008E-4]:4.216678952512E-1,(106[&rate=4.994757980383008E-4]:2.299414260232E-1,(139[&rate=4.994757980383008E-4]:2.899535466165E-1,111[&rate=4.994757980383008E-4]:1.146110808631E-1)[&rate=4.994757980383008E-4]:1.317687013245E-1)[&rate=4.994757980383008E-4]:5.303331634772E-1)[&rate=4.994757980383008E-4]:6.03629685579E-2,116[&rate=4.994757980383008E-4]:7.603635854555E-1)[&rate=4.994757980383008E-4]:1.06658531977E-1)[&rate=4.994757980383008E-4]:4.228031682119E-1,((((((112[&rate=4.994757980383008E-4]:4.685683116717E-1,117[&rate=4.994757980383008E-4]:4.713080376993E-1)[&rate=4.994757980383008E-4]:2.537519104737E-1,(30[&rate=4.994757980383008E-4]:6.639296407047E-1,4[&rate=4.994757980383008E-4]:4.913269009787E-1)[&rate=4.994757980383008E-4]:1.734590745916E-1)[&rate=4.994757980383008E-4]:1.195657392156E-1,9[&rate=4.994757980383008E-4]:8.336667832789E-1)[&rate=4.994757980383008E-4]:1.484132220525E-3,(17[&rate=4.994757980383008E-4]:6.030172167745E-1,14[&rate=4.994757980383008E-4]:5.646610523908E-1)[&rate=4.994757980383008E-4]:2.787090411907E-1)[&rate=4.994757980383008E-4]:1.376008938058E-3,113[&rate=4.994757980383008E-4]:8.447461025196E-1)[&rate=4.994757980383008E-4]:1.878192085907E-2,(110[&rate=4.994757980383008E-4]:8.051067644035E-1,105[&rate=4.994757980383008E-4]:7.831889561844E-1)[&rate=4.994757980383008E-4]:5.294180692045E-2)[&rate=4.994757980383008E-4]:5.084890430876E-1)[&rate=4.994757980383008E-4]:4.497365292874E-2,(((141[&rate=4.994757980383008E-4]:3.025356845066E-1,(145[&rate=4.994757980383008E-4]:2.587194827678E-1,144[&rate=4.994757980383008E-4]:2.532400307129E-1)[&rate=4.994757980383008E-4]:4.655592776634E-2)[&rate=4.994757980383008E-4]:1.503054263348E-1,142[&rate=4.994757980383008E-4]:4.55580836869E-1)[&rate=4.994757980383008E-4]:1.09849810156E0,(102[&rate=4.994757980383008E-4]:2.446201150096E-1,((24[&rate=4.994757980383008E-4]:1.038635468287E0,(1[&rate=4.994757980383008E-4]:9.608830155499E-2,(28[&rate=4.994757980383008E-4]:8.204882052156E-1,21[&rate=4.994757980383008E-4]:7.958306709691E-1)[&rate=4.994757980383008E-4]:6.190146620234E-2)[&rate=4.994757980383008E-4]:1.617252489242E-1)[&rate=4.994757980383008E-4]:3.528085823737E-1,((140[&rate=4.994757980383008E-4]:5.663820784515E-1,11[&rate=4.994757980383008E-4]:5.855601606432E-1)[&rate=4.994757980383008E-4]:1.557148663598E-1,(20[&rate=4.994757980383008E-4]:6.412721132574E-1,(25[&rate=4.994757980383008E-4]:6.286927088521E-1,23[&rate=4.994757980383008E-4]:6.177338047424E-1)[&rate=4.994757980383008E-4]:3.175748659703E-2)[&rate=4.994757980383008E-4]:1.767152425128E-1)[&rate=4.994757980383008E-4]:5.542786126991E-1)[&rate=4.994757980383008E-4]:1.481989996488E-2)[&rate=4.994757980383008E-4]:6.288348095402E-2)[&rate=4.994757980383008E-4]:3.551452069185E-2)[&rate=4.994757980383008E-4]:9.165783136248E-2)[&rate=4.994757980383008E-4]:3.384898163121E-1)[&rate=4.994757980383008E-4]:6.388595409835E-1)[&rate=4.994757980383008E-4]:1.069914241826E-1,(146[&rate=4.994757980383008E-4]:4.30548656217E-1,16[&rate=4.994757980383008E-4]:2.395823003099E0)[&rate=4.994757980383008E-4]:2.300430414653E-1)[&rate=4.994757980383008E-4]:3.31977397267E-2,(97[&rate=4.994757980383008E-4]:4.719431083899E-1,39[&rate=4.994757980383008E-4]:5.42981359756E-1)[&rate=4.994757980383008E-4]:3.058949841804E-2)[&rate=4.994757980383008E-4]:5.612193347272E-2)[&rate=4.994757980383008E-4]:5.894555213249E-2,38[&rate=4.994757980383008E-4]:6.203323328502E-1)[&rate=4.994757980383008E-4]:6.832361907727E-1)[&rate=4.994757980383008E-4]:2.980904513391E-1)[&rate=4.994757980383008E-4]:5.183207781927E-2);
tree STATE_81810000 [&joint=-20995.760900907644,lnP=-20995.760900907644] = [&R] (((((57[&rate=5.616420253429371E-4]:2.75884607236E-1,(((56[&rate=5.616420253429371E-4]:1.613738491827E-1,55[&rate=5.616420253429371E-4]:1.613738491827E-1)[&rate=5.616420253429371E-4]:4.647891061626E-2,37[&rate=5.616420253429371E-4]:2.543008472308E-1)[&rate=5.616420253429371E-4]:3.07177766149E-2,((58[&rate=5.616420253429371E-4]:1.901130839708E-1,54[&rate=5.616420253429371E-4]:1.327360347905E-1)[&rate=5.616420253429371E-4]:6.527955061345E-2,59[&rate=5.616420253429371E-4]:2.362669515241E-1)[&rate=5.616420253429371E-4]:1.05003062013E-2)[&rate=5.616420253429371E-4]:2.638510907342E-2)[&rate=5.616420253429371E-4]:3.061045992396E-1,68[&rate=5.616420253429371E-4]:5.300766381695E-1)[&rate=5.616420253429371E-4]:6.497266812367E-1,((((((103[&rate=5.616420253429371E-4]:4.880645486198E-1,((12[&rate=5.616420253429371E-4]:2.37582365298E-1,5[&rate=5.616420253429371E-4]:1.992262009145E-1)[&rate=5.616420253429371E-4]:1.944549492378E-1,29[&rate=5.616420253429371E-4]:5.388866296043E-1)[&rate=5.616420253429371E-4]:1.820546313443E-1)[&rate=5.616420253429371E-4]:1.775637133426E0,(134[&rate=5.616420253429371E-4]:3.844502802924E-1,(133[&rate=5.616420253429371E-4]:3.564865850943E-1,137[&rate=5.616420253429371E-4]:3.975824755053E-1)[&rate=5.616420253429371E-4]:5.81006814993E-2)[&rate=5.616420253429371E-4]:9.587034565487E-1)[&rate=5.616420253429371E-4]:1.64597833319E-2,52[&rate=5.616420253429371E-4]:6.158677308173E-1)[&rate=5.616420253429371E-4]:1.665904031176E-1,53[&rate=5.616420253429371E-4]:7.742614126235E-1)[&rate=5.616420253429371E-4]:9.123168028654E-3,((75[&rate=5.616420253429371E-4]:7.088319581855E-1,(70[&rate=5.616420253429371E-4]:4.665955121652E-1,(74[&rate=5.616420253429371E-4]:5.045581320991E-1,76[&rate=5.616420253429371E-4]:5.045581320991E-1)[&rate=5.616420253429371E-4]:3.935444495138E-4)[&rate=5.616420253429371E-4]:2.038802816368E-1)[&rate=5.616420253429371E-4]:4.957567913624E-2,((((79[&rate=5.616420253429371E-4]:1.785110107025E-1,82[&rate=5.616420253429371E-4]:1.867301887846E-1)[&rate=5.616420253429371E-4]:6.167378188488E-2,(78[&rate=5.616420253429371E-4]:4.940258074093E-2,72[&rate=5.616420253429371E-4]:2.748477252162E-2)[&rate=5.616420253429371E-4]:1.907822118464E-1)[&rate=5.616420253429371E-4]:1.175624822674E-1,(73[&rate=5.616420253429371E-4]:3.799678515236E-1,(80[&rate=5.616420253429371E-4]:1.188837640129E-1,81[&rate=5.616420253429371E-4]:1.188837640129E-1)[&rate=5.616420253429371E-4]:2.117690190176E-1)[&rate=5.616420253429371E-4]:1.887531374198E-2)[&rate=5.616420253429371E-4]:1.555148137066E-2,(71[&rate=5.616420253429371E-4]:1.322382148101E-1,77[&rate=5.616420253429371E-4]:1.952519134403E-1)[&rate=5.616420253429371E-4]:2.136632811413E-1)[&rate=5.616420253429371E-4]:3.440129906855E-1)[&rate=5.616420253429371E-4]:7.714400019425E-1)[&rate=5.616420253429371E-4]:5.740499850092E-1,125[&rate=5.616420253429371E-4]:1.147052052E0)[&rate=5.616420253429371E-4]:1.994179340728E-1)[&rate=5.616420253429371E-4]:3.331291547125E-1,(((35[&rate=5.616420253429371E-4]:3.628945734114E-1,((36[&rate=5.616420253429371E-4]:4.912789882714E-2,(121[&rate=5.616420253429371E-4]:1.731708162678E0,127[&rate=5.616420253429371E-4]:2.172804053089E0)[&rate=5.616420253429371E-4]:3.968717909433E-1)[&rate=5.616420253429371E-4]:2.079741048103E-1,(((((118[&rate=5.616420253429371E-4]:5.4256569644E-1,69[&rate=5.616420253429371E-4]:5.535246005496E-1)[&rate=5.616420253429371E-4]:3.274550359334E-1,((132[&rate=5.616420253429371E-4]:2.598634962782E-1,129[&rate=5.616420253429371E-4]:2.571237702508E-1)[&rate=5.616420253429371E-4]:7.396666373199E-2,(130[&rate=5.616420253429371E-4]:9.209704809731E-2,131[&rate=5.616420253429371E-4]:9.483677412466E-2)[&rate=5.616420253429371E-4]:2.389933858855E-1)[&rate=5.616420253429371E-4]:4.019439970206E-1)[&rate=5.616420253429371E-4]:6.608249212154E-1,128[&rate=5.616420253429371E-4]:1.391119626191E0)[&rate=5.616420253429371E-4]:9.929583334538E-3,(((64[&rate=5.616420253429371E-4]:3.177837502663E-1,(65[&rate=5.616420253429371E-4]:1.609053727399E-1,62[&rate=5.616420253429371E-4]:3.526861946576E-1)[&rate=5.616420253429371E-4]:6.193446019784E-3)[&rate=5.616420253429371E-4]:7.108406371798E-3,60[&rate=5.616420253429371E-4]:1.742072251314E-1)[&rate=5.616420253429371E-4]:1.990212152613E-1,(61[&rate=5.616420253429371E-4]:9.500169206937E-2,63[&rate=5.616420253429371E-4]:5.390580165832E-2)[&rate=5.616420253429371E-4]:4.700075702411E-1)[&rate=5.616420253429371E-4]:9.757659746128E-1)[&rate=5.616420253429371E-4]:3.12035300441E-1,(((46[&rate=5.616420253429371E-4]:4.009144357164E-1,(43[&rate=5.616420253429371E-4]:3.082566920942E-1,(42[&rate=5.616420253429371E-4]:2.494047202008E-1,(48[&rate=5.616420253429371E-4]:1.877576876844E-1,41[&rate=5.616420253429371E-4]:1.440418406899E-1)[&rate=5.616420253429371E-4]:9.989839863669E-2)[&rate=5.616420253429371E-4]:9.671644024651E-3)[&rate=5.616420253429371E-4]:9.265774362222E-2)[&rate=5.616420253429371E-4]:2.221052800229E-1,(50[&rate=5.616420253429371E-4]:5.896053789595E-1,((47[&rate=5.616420253429371E-4]:3.886710067552E-1,44[&rate=5.616420253429371E-4]:3.832065258809E-1)[&rate=5.616420253429371E-4]:1.040508143798E-1,(51[&rate=5.616420253429371E-4]:3.409655430161E-1,49[&rate=5.616420253429371E-4]:3.355010621418E-1)[&rate=5.616420253429371E-4]:1.244338737475E-1)[&rate=5.616420253429371E-4]:1.296704430702E-1)[&rate=5.616420253429371E-4]:6.274515341298E-4)[&rate=5.616420253429371E-4]:1.804766447202E-1,45[&rate=5.616420253429371E-4]:7.952996391482E-1)[&rate=5.616420253429371E-4]:1.443886585275E-1)[&rate=5.616420253429371E-4]:2.620927449231E-2)[&rate=5.616420253429371E-4]:1.523679122398E-1)[&rate=5.616420253429371E-4]:5.358107942472E-1,((147[&rate=5.616420253429371E-4]:7.42776539109E-1,((39[&rate=5.616420253429371E-4]:6.061628074207E-1,((98[&rate=5.616420253429371E-4]:4.643029700685E-1,(101[&rate=5.616420253429371E-4]:7.447187810018E-1,(((6[&rate=5.616420253429371E-4]:5.796765419646E-1,(10[&rate=5.616420253429371E-4]:2.235488924932E-1,15[&rate=5.616420253429371E-4]:2.619050568767E-1)[&rate=5.616420253429371E-4]:3.725660056358E-1)[&rate=5.616420253429371E-4]:5.347501723393E-1,((18[&rate=5.616420253429371E-4]:7.779116942755E-1,3[&rate=5.616420253429371E-4]:6.628432011249E-1)[&rate=5.616420253429371E-4]:2.063530271517E-1,((89[&rate=5.616420253429371E-4]:4.276705716308E-2,88[&rate=5.616420253429371E-4]:2.906842702606E-2)[&rate=5.616420253429371E-4]:2.776138960452E-1,(87[&rate=5.616420253429371E-4]:2.756298154683E-1,((92[&rate=5.616420253429371E-4]:1.581226952443E-1,(90[&rate=5.616420253429371E-4]:2.865260002245E-2,91[&rate=5.616420253429371E-4]:2.865260002245E-2)[&rate=5.616420253429371E-4]:1.294700952219E-1)[&rate=5.616420253429371E-4]:4.441623566345E-2,((83[&rate=5.616420253429371E-4]:1.036677315994E-1,86[&rate=5.616420253429371E-4]:1.036677315994E-1)[&rate=5.616420253429371E-4]:7.335059025511E-2,((84[&rate=5.616420253429371E-4]:1.143668890766E-1,85[&rate=5.616420253429371E-4]:1.143668890766E-1)[&rate=5.616420253429371E-4]:5.154327700842E-2,93[&rate=5.616420253429371E-4]:1.79608796222E-1)[&rate=5.616420253429371E-4]:1.110815576953E-2)[&rate=5.616420253429371E-4]:1.182197891622E-2)[&rate=5.616420253429371E-4]:8.678951469759E-2)[&rate=5.616420253429371E-4]:3.10525076029E-2)[&rate=5.616420253429371E-4]:1.102239932602E0)[&rate=5.616420253429371E-4]:1.931756915069E-1)[&rate=5.616420253429371E-4]:2.058315739769E-1,(((((110[&rate=5.616420253429371E-4]:5.889361874727E-1,(113[&rate=5.616420253429371E-4]:5.847151137415E-1,105[&rate=5.616420253429371E-4]:5.573178534677E-1)[&rate=5.616420253429371E-4]:9.700525785926E-3)[&rate=5.616420253429371E-4]:1.746560632057E-1,((112[&rate=5.616420253429371E-4]:4.09475718021E-1,(117[&rate=5.616420253429371E-4]:4.102226028608E-1,9[&rate=5.616420253429371E-4]:3.992636987512E-1)[&rate=5.616420253429371E-4]:1.992841187688E-3)[&rate=5.616420253429371E-4]:1.147299254217E-1,((30[&rate=5.616420253429371E-4]:4.15742503775E-1,4[&rate=5.616420253429371E-4]:2.431397640489E-1)[&rate=5.616420253429371E-4]:1.793738519579E-1,(17[&rate=5.616420253429371E-4]:3.682949004421E-1,14[&rate=5.616420253429371E-4]:3.299387360584E-1)[&rate=5.616420253429371E-4]:1.501091265236E-1)[&rate=5.616420253429371E-4]:4.415778086067E-2)[&rate=5.616420253429371E-4]:2.448660592905E-1)[&rate=5.616420253429371E-4]:3.682776113394E-1,(((((139[&rate=5.616420253429371E-4]:4.328581965676E-1,111[&rate=5.616420253429371E-4]:2.575157308142E-1)[&rate=5.616420253429371E-4]:4.471666519536E-2,106[&rate=5.616420253429371E-4]:2.857940398452E-1)[&rate=5.616420253429371E-4]:3.596795040025E-1,116[&rate=5.616420253429371E-4]:5.85199571245E-1)[&rate=5.616420253429371E-4]:1.931016514475E-1,(148[&rate=5.616420253429371E-4]:3.212057822058E-1,143[&rate=5.616420253429371E-4]:3.184660561784E-1)[&rate=5.616420253429371E-4]:4.954516048703E-1)[&rate=5.616420253429371E-4]:1.762965060647E-1,(((19[&rate=5.616420253429371E-4]:4.958588833048E-1,13[&rate=5.616420253429371E-4]:4.575027189211E-1)[&rate=5.616420253429371E-4]:1.559641835979E-1,115[&rate=5.616420253429371E-4]:5.312751216972E-1)[&rate=5.616420253429371E-4]:3.115781044668E-1,(109[&rate=5.616420253429371E-4]:8.159103313275E-1,((108[&rate=5.616420253429371E-4]:2.704449184258E-1,107[&rate=5.616420253429371E-4]:2.731846444531E-1)[&rate=5.616420253429371E-4]:1.67539408165E-1,(104[&rate=5.616420253429371E-4]:2.016056883332E-1,114[&rate=5.616420253429371E-4]:1.413317157304E-1)[&rate=5.616420253429371E-4]:2.391183642849E-1)[&rate=5.616420253429371E-4]:3.560081965177E-1)[&rate=5.616420253429371E-4]:1.063949496309E-1)[&rate=5.616420253429371E-4]:1.117445025932E-1)[&rate=5.616420253429371E-4]:1.005598044935E-1)[&rate=5.616420253429371E-4]:1.170825761489E-1,(((145[&rate=5.616420253429371E-4]:5.752016713063E-2,144[&rate=5.616420253429371E-4]:5.204071507569E-2)[&rate=5.616420253429371E-4]:2.471740440736E-2,141[&rate=5.616420253429371E-4]:7.949784551041E-2)[&rate=5.616420253429371E-4]:1.533674640999E-1,142[&rate=5.616420253429371E-4]:2.356050356379E-1)[&rate=5.616420253429371E-4]:1.19142959431E0)[&rate=5.616420253429371E-4]:2.958442666173E-2,(102[&rate=5.616420253429371E-4]:1.215188840994E-2,((1[&rate=5.616420253429371E-4]:1.548490748724E-1,((21[&rate=5.616420253429371E-4]:6.834535950549E-1,28[&rate=5.616420253429371E-4]:7.081111293014E-1)[&rate=5.616420253429371E-4]:7.417718050198E-2,24[&rate=5.616420253429371E-4]:7.768088577486E-1)[&rate=5.616420253429371E-4]:1.58862134932E-1)[&rate=5.616420253429371E-4]:1.560856184209E-1,((140[&rate=5.616420253429371E-4]:4.706266928917E-1,11[&rate=5.616420253429371E-4]:4.898047750834E-1)[&rate=5.616420253429371E-4]:2.462098969651E-1,(23[&rate=5.616420253429371E-4]:4.906509729343E-1,(25[&rate=5.616420253429371E-4]:3.929590028214E-1,20[&rate=5.616420253429371E-4]:3.737809206297E-1)[&rate=5.616420253429371E-4]:1.086508742225E-1)[&rate=5.616420253429371E-4]:3.302952059635E-1)[&rate=5.616420253429371E-4]:2.59851528094E-1)[&rate=5.616420253429371E-4]:8.20391129248E-2)[&rate=5.616420253429371E-4]:1.978918257337E-1)[&rate=5.616420253429371E-4]:6.089950564412E-2)[&rate=5.616420253429371E-4]:4.79255013269E-1)[&rate=5.616420253429371E-4]:5.643330475143E-1)[&rate=5.616420253429371E-4]:2.326003779699E-1,(((94[&rate=5.616420253429371E-4]:1.406032211713E-1,100[&rate=5.616420253429371E-4]:1.406032211713E-1)[&rate=5.616420253429371E-4]:2.488283551495E-1,95[&rate=5.616420253429371E-4]:4.741310298729E-1)[&rate=5.616420253429371E-4]:2.181607936669E-1,(99[&rate=5.616420253429371E-4]:5.93328589046E-1,96[&rate=5.616420253429371E-4]:5.578094633631E-1)[&rate=5.616420253429371E-4]:1.098921962423E-1)[&rate=5.616420253429371E-4]:1.554048624741E-2)[&rate=5.616420253429371E-4]:3.767475992854E-2)[&rate=5.616420253429371E-4]:4.063985982176E-2,(((97[&rate=5.616420253429371E-4]:4.311045962431E-1,40[&rate=5.616420253429371E-4]:5.021428476093E-1)[&rate=5.616420253429371E-4]:4.766129500809E-2,((2[&rate=5.616420253429371E-4]:1.226283445451E0,((((7[&rate=5.616420253429371E-4]:4.496689891185E-2,8[&rate=5.616420253429371E-4]:4.496689891185E-2)[&rate=5.616420253429371E-4]:3.934073546746E-1,26[&rate=5.616420253429371E-4]:5.45223568655E-1)[&rate=5.616420253429371E-4]:1.968879365532E-1,31[&rate=5.616420253429371E-4]:7.859471216466E-1)[&rate=5.616420253429371E-4]:3.456354468907E-1,(22[&rate=5.616420253429371E-4]:4.494206379105E-1,27[&rate=5.616420253429371E-4]:4.658589940749E-1)[&rate=5.616420253429371E-4]:6.273674100788E-1)[&rate=5.616420253429371E-4]:3.22098137188E-1)[&rate=5.616420253429371E-4]:1.196209360176E0,146[&rate=5.616420253429371E-4]:5.85985582033E-1)[&rate=5.616420253429371E-4]:8.40371398193E-2)[&rate=5.616420253429371E-4]:1.447860869393E-2,16[&rate=5.616420253429371E-4]:2.649775677429E0)[&rate=5.616420253429371E-4]:8.251991593115E-2)[&rate=5.616420253429371E-4]:3.859682268616E-2)[&rate=5.616420253429371E-4]:3.038080157581E-1,38[&rate=5.616420253429371E-4]:9.209014947577E-1)[&rate=5.616420253429371E-4]:5.801693194164E-1)[&rate=5.616420253429371E-4]:6.560778101848E-2,(((((135[&rate=5.616420253429371E-4]:5.172886366108E-1,(138[&rate=5.616420253429371E-4]:1.9832604528E-1,136[&rate=5.616420253429371E-4]:6.681919596484E-2)[&rate=5.616420253429371E-4]:5.189625913308E-1)[&rate=5.616420253429371E-4]:8.367976189512E-2,120[&rate=5.616420253429371E-4]:8.530231930264E-1)[&rate=5.616420253429371E-4]:9.56247254696E-1,(119[&rate=5.616420253429371E-4]:1.751149175076E0,126[&rate=5.616420253429371E-4]:9.654466524326E-1)[&rate=5.616420253429371E-4]:1.540116836049E-1)[&rate=5.616420253429371E-4]:2.445077475087E-1,66[&rate=5.616420253429371E-4]:1.167918938612E-1)[&rate=5.616420253429371E-4]:4.002787988487E-1,(67[&rate=5.616420253429371E-4]:2.210760751424E-1,(122[&rate=5.616420253429371E-4]:3.532261807344E-1,(123[&rate=5.616420253429371E-4]:2.096272494209E-1,124[&rate=5.616420253429371E-4]:2.068950089838E-1)[&rate=5.616420253429371E-4]:1.435989313136E-1)[&rate=5.616420253429371E-4]:3.691224447486E-1)[&rate=5.616420253429371E-4]:2.959946175675E-1)[&rate=5.616420253429371E-4]:4.472424559672E-1)[&rate=5.616420253429371E-4]:8.986876693102E-4)[&rate=5.616420253429371E-4]:1.045916981355E-2,(33[&rate=5.616420253429371E-4]:7.263158010386E-2,(32[&rate=5.616420253429371E-4]:1.843459357261E-2,34[&rate=5.616420253429371E-4]:4.03524017917E-2)[&rate=5.616420253429371E-4]:4.871753447653E-2)[&rate=5.616420253429371E-4]:2.358737126162E-2);
tree STATE_81900000 [&joint=-20999.022693675248,lnP=-20999.022693675248] = [&R] ((((66[&rate=5.229393442020072E-4]:6.784179815097E-1,(67[&rate=5.229393442020072E-4]:4.385216652787E-1,(122[&rate=5.229393442020072E-4]:3.416494876947E-1,(123[&rate=5.229393442020072E-4]:1.038277475497E-1,124[&rate=5.229393442020072E-4]:1.010955071126E-1)[&rate=5.229393442020072E-4]:2.378217401449E-1)[&rate=5.229393442020072E-4]:5.981447279247E-1)[&rate=5.229393442020072E-4]:2.39896316231E-1)[&rate=5.229393442020072E-4]:6.868871376235E-2,(((135[&rate=5.229393442020072E-4]:2.699764993163E-1,(138[&rate=5.229393442020072E-4]:1.627240435525E-1,136[&rate=5.229393442020072E-4]:3.121719423727E-2)[&rate=5.229393442020072E-4]:3.072524557638E-1)[&rate=5.229393442020072E-4]:5.182890701144E-1,(120[&rate=5.229393442020072E-4]:9.367404119685E-1,119[&rate=5.229393442020072E-4]:1.032630822927E0)[&rate=5.229393442020072E-4]:1.035799519828E-1)[&rate=5.229393442020072E-4]:5.840012535671E-1,126[&rate=5.229393442020072E-4]:9.345095058335E-1)[&rate=5.229393442020072E-4]:1.059771379124E0)[&rate=5.229393442020072E-4]:1.537009895783E-1,34[&rate=5.229393442020072E-4]:3.779398622025E-2)[&rate=5.229393442020072E-4]:7.651823960823E-2,((33[&rate=5.229393442020072E-4]:7.709617587147E-3,32[&rate=5.229393442020072E-4]:2.230165532432E-3)[&rate=5.229393442020072E-4]:9.089800792036E-3,((((36[&rate=5.229393442020072E-4]:4.058123799279E-1,(35[&rate=5.229393442020072E-4]:2.138873990011E-1,(127[&rate=5.229393442020072E-4]:2.483782073709E0,121[&rate=5.229393442020072E-4]:2.042686183298E0)[&rate=5.229393442020072E-4]:2.97228612963E-1)[&rate=5.229393442020072E-4]:1.45349638461E-1)[&rate=5.229393442020072E-4]:5.874126978552E-2,((((131[&rate=5.229393442020072E-4]:6.830852965661E-2,130[&rate=5.229393442020072E-4]:6.556880362925E-2)[&rate=5.229393442020072E-4]:1.224120298933E-1,(132[&rate=5.229393442020072E-4]:1.382977968765E-1,129[&rate=5.229393442020072E-4]:1.355580708492E-1)[&rate=5.229393442020072E-4]:5.242276267339E-2)[&rate=5.229393442020072E-4]:9.999167492433E-1,(69[&rate=5.229393442020072E-4]:1.318642842726E0,118[&rate=5.229393442020072E-4]:1.307683938616E0)[&rate=5.229393442020072E-4]:1.719994551947E-2)[&rate=5.229393442020072E-4]:6.843360948559E-1,((((((60[&rate=5.229393442020072E-4]:1.866956800825E-2,62[&rate=5.229393442020072E-4]:2.10450389926E-1)[&rate=5.229393442020072E-4]:4.345265260652E-2,64[&rate=5.229393442020072E-4]:2.128071521215E-1)[&rate=5.229393442020072E-4]:2.915100836708E-1,65[&rate=5.229393442020072E-4]:3.536323042856E-1)[&rate=5.229393442020072E-4]:1.812799955851E-1,(61[&rate=5.229393442020072E-4]:2.612753037296E-1,63[&rate=5.229393442020072E-4]:2.201794133186E-1)[&rate=5.229393442020072E-4]:4.654178180588E-1)[&rate=5.229393442020072E-4]:9.530589997847E-1,128[&rate=5.229393442020072E-4]:1.540026094176E0)[&rate=5.229393442020072E-4]:2.551338902189E-1,(((49[&rate=5.229393442020072E-4]:4.145431006813E-1,50[&rate=5.229393442020072E-4]:4.145431006813E-1)[&rate=5.229393442020072E-4]:1.420902284768E-1,(51[&rate=5.229393442020072E-4]:4.981599842336E-1,(((46[&rate=5.229393442020072E-4]:3.471209337696E-1,43[&rate=5.229393442020072E-4]:3.471209337696E-1)[&rate=5.229393442020072E-4]:9.464730387425E-2,(41[&rate=5.229393442020072E-4]:3.274682854403E-1,(48[&rate=5.229393442020072E-4]:3.139398952015E-1,42[&rate=5.229393442020072E-4]:2.756885290813E-1)[&rate=5.229393442020072E-4]:5.724423723319E-2)[&rate=5.229393442020072E-4]:5.96551434606E-2)[&rate=5.229393442020072E-4]:7.219997414549E-2,(47[&rate=5.229393442020072E-4]:4.736266960659E-1,44[&rate=5.229393442020072E-4]:4.681622151917E-1)[&rate=5.229393442020072E-4]:4.034151572341E-2)[&rate=5.229393442020072E-4]:1.151417681574E-2)[&rate=5.229393442020072E-4]:6.393782579883E-2)[&rate=5.229393442020072E-4]:1.37609316162E-1,45[&rate=5.229393442020072E-4]:7.188328092545E-1)[&rate=5.229393442020072E-4]:3.029309628489E-1)[&rate=5.229393442020072E-4]:7.433396719968E-2)[&rate=5.229393442020072E-4]:7.725147894094E-2)[&rate=5.229393442020072E-4]:1.709438872795E-1,(((101[&rate=5.229393442020072E-4]:9.094358861077E-1,(((((3[&rate=5.229393442020072E-4]:2.771547064258E-1,18[&rate=5.229393442020072E-4]:3.922231995764E-1)[&rate=5.229393442020072E-4]:3.214935243892E-1,6[&rate=5.229393442020072E-4]:6.507030253354E-1)[&rate=5.229393442020072E-4]:3.65087710601E-2,(10[&rate=5.229393442020072E-4]:1.850575512758E-1,15[&rate=5.229393442020072E-4]:2.234137156593E-1)[&rate=5.229393442020072E-4]:5.18592601284E-1)[&rate=5.229393442020072E-4]:1.370105482287E-1,((87[&rate=5.229393442020072E-4]:1.989453850095E-1,((92[&rate=5.229393442020072E-4]:1.051585405918E-1,(90[&rate=5.229393442020072E-4]:8.468753997009E-3,91[&rate=5.229393442020072E-4]:8.468753997009E-3)[&rate=5.229393442020072E-4]:9.668978659483E-2)[&rate=5.229393442020072E-4]:8.549173444501E-2,((93[&rate=5.229393442020072E-4]:9.321038886334E-2,84[&rate=5.229393442020072E-4]:7.951175872632E-2)[&rate=5.229393442020072E-4]:4.652958634031E-2,86[&rate=5.229393442020072E-4]:1.260413450666E-1)[&rate=5.229393442020072E-4]:5.09102998332E-2)[&rate=5.229393442020072E-4]:2.199374010969E-2)[&rate=5.229393442020072E-4]:1.81929493993E-1,((83[&rate=5.229393442020072E-4]:8.551474882457E-2,85[&rate=5.229393442020072E-4]:8.551474882457E-2)[&rate=5.229393442020072E-4]:1.458476195925E-1,(89[&rate=5.229393442020072E-4]:1.62219468026E-1,88[&rate=5.229393442020072E-4]:1.48520837889E-1)[&rate=5.229393442020072E-4]:8.284153052805E-2)[&rate=5.229393442020072E-4]:1.495125105855E-1)[&rate=5.229393442020072E-4]:9.310186984983E-1)[&rate=5.229393442020072E-4]:8.860418171136E-1,(((24[&rate=5.229393442020072E-4]:9.555269382528E-1,(1[&rate=5.229393442020072E-4]:1.609989029466E-1,(21[&rate=5.229393442020072E-4]:6.807202377083E-1,28[&rate=5.229393442020072E-4]:7.053777719548E-1)[&rate=5.229393442020072E-4]:2.419225008548E-1)[&rate=5.229393442020072E-4]:1.370611749795E-2)[&rate=5.229393442020072E-4]:4.278338500351E-1,(((23[&rate=5.229393442020072E-4]:6.466214346052E-1,(25[&rate=5.229393442020072E-4]:4.609918190916E-1,20[&rate=5.229393442020072E-4]:4.418137368999E-1)[&rate=5.229393442020072E-4]:1.965885196233E-1)[&rate=5.229393442020072E-4]:1.555674108006E-1,(11[&rate=5.229393442020072E-4]:6.184193481687E-1,140[&rate=5.229393442020072E-4]:5.99241265977E-1)[&rate=5.229393442020072E-4]:9.883799038785E-2)[&rate=5.229393442020072E-4]:4.698928804134E-1,102[&rate=5.229393442020072E-4]:1.213967943125E-1)[&rate=5.229393442020072E-4]:1.00320158359E-1)[&rate=5.229393442020072E-4]:2.695242661491E-1,((((145[&rate=5.229393442020072E-4]:6.222296798165E-2,141[&rate=5.229393442020072E-4]:5.948324195406E-2)[&rate=5.229393442020072E-4]:5.988067659268E-1,144[&rate=5.229393442020072E-4]:6.555502818535E-1)[&rate=5.229393442020072E-4]:2.535603238015E-1,142[&rate=5.229393442020072E-4]:9.1459005771E-1)[&rate=5.229393442020072E-4]:7.835000837184E-1,((((105[&rate=5.229393442020072E-4]:4.543165496941E-1,113[&rate=5.229393442020072E-4]:4.817138099679E-1)[&rate=5.229393442020072E-4]:1.443975112186E-1,(117[&rate=5.229393442020072E-4]:5.762916842741E-1,110[&rate=5.229393442020072E-4]:5.680725061918E-1)[&rate=5.229393442020072E-4]:5.255936294006E-2)[&rate=5.229393442020072E-4]:2.439831506568E-1,(((112[&rate=5.229393442020072E-4]:4.118849422132E-1,(30[&rate=5.229393442020072E-4]:3.511297895889E-1,4[&rate=5.229393442020072E-4]:1.785270498629E-1)[&rate=5.229393442020072E-4]:1.758236457751E-1)[&rate=5.229393442020072E-4]:3.087740616903E-1,9[&rate=5.229393442020072E-4]:7.124398258214E-1)[&rate=5.229393442020072E-4]:1.406046811394E-1,(17[&rate=5.229393442020072E-4]:1.637664689013E-1,14[&rate=5.229393442020072E-4]:1.254103045176E-1)[&rate=5.229393442020072E-4]:7.358533805253E-1)[&rate=5.229393442020072E-4]:8.830786800433E-3)[&rate=5.229393442020072E-4]:1.571558508577E-1,(((139[&rate=5.229393442020072E-4]:7.448805157261E-1,(106[&rate=5.229393442020072E-4]:2.597069750624E-1,111[&rate=5.229393442020072E-4]:2.761453312268E-1)[&rate=5.229393442020072E-4]:2.93392718746E-1)[&rate=5.229393442020072E-4]:1.927815262259E-1,(116[&rate=5.229393442020072E-4]:6.698474688103E-1,(148[&rate=5.229393442020072E-4]:2.595629192726E-1,143[&rate=5.229393442020072E-4]:2.568231932453E-1)[&rate=5.229393442020072E-4]:4.486407139214E-1)[&rate=5.229393442020072E-4]:1.575977862115E-2)[&rate=5.229393442020072E-4]:2.002391204558E-1,((((108[&rate=5.229393442020072E-4]:3.533231156588E-1,(104[&rate=5.229393442020072E-4]:7.00723077147E-2,114[&rate=5.229393442020072E-4]:9.798335111924E-3)[&rate=5.229393442020072E-4]:2.859905339715E-1)[&rate=5.229393442020072E-4]:1.945702932336E-1,107[&rate=5.229393442020072E-4]:5.506331349198E-1)[&rate=5.229393442020072E-4]:4.827256544206E-3,109[&rate=5.229393442020072E-4]:5.746384736557E-1)[&rate=5.229393442020072E-4]:1.848845646345E-1,((19[&rate=5.229393442020072E-4]:6.403899777706E-1,13[&rate=5.229393442020072E-4]:6.020338133869E-1)[&rate=5.229393442020072E-4]:9.40300994125E-2,115[&rate=5.229393442020072E-4]:6.138721319775E-1)[&rate=5.229393442020072E-4]:6.619885151823E-2)[&rate=5.229393442020072E-4]:2.057753843915E-1)[&rate=5.229393442020072E-4]:5.921217399195E-2)[&rate=5.229393442020072E-4]:4.982370790011E-1)[&rate=5.229393442020072E-4]:3.972641985809E-2)[&rate=5.229393442020072E-4]:1.69707874424E-1)[&rate=5.229393442020072E-4]:2.53966244918E-1)[&rate=5.229393442020072E-4]:6.517429373357E-1,(147[&rate=5.229393442020072E-4]:6.274753943891E-1,((97[&rate=5.229393442020072E-4]:4.753339177915E-1,((39[&rate=5.229393442020072E-4]:5.142402958377E-1,146[&rate=5.229393442020072E-4]:6.344588750726E-1)[&rate=5.229393442020072E-4]:2.695526440575E-2,(((((22[&rate=5.229393442020072E-4]:5.498602896586E-1,27[&rate=5.229393442020072E-4]:5.66298645823E-1)[&rate=5.229393442020072E-4]:2.911575532738E-1,(31[&rate=5.229393442020072E-4]:8.935543615865E-1,(26[&rate=5.229393442020072E-4]:5.890989133441E-1,(7[&rate=5.229393442020072E-4]:8.039743264537E-3,8[&rate=5.229393442020072E-4]:8.039743264537E-3)[&rate=5.229393442020072E-4]:4.74209855011E-1)[&rate=5.229393442020072E-4]:2.60619831804E-1)[&rate=5.229393442020072E-4]:2.258001893957E-3)[&rate=5.229393442020072E-4]:1.146188825437E-1,2[&rate=5.229393442020072E-4]:7.830339857501E-1)[&rate=5.229393442020072E-4]:1.658307992305E0,16[&rate=5.229393442020072E-4]:2.570109101343E0)[&rate=5.229393442020072E-4]:2.61231156808E-2,((99[&rate=5.229393442020072E-4]:4.439948100161E-1,96[&rate=5.229393442020072E-4]:4.084756843332E-1)[&rate=5.229393442020072E-4]:9.49170423234E-2,(98[&rate=5.229393442020072E-4]:5.139309389814E-1,((94[&rate=5.229393442020072E-4]:3.377708604904E-1,100[&rate=5.229393442020072E-4]:3.377708604904E-1)[&rate=5.229393442020072E-4]:7.438286553089E-2,95[&rate=5.229393442020072E-4]:4.968531795734E-1)[&rate=5.229393442020072E-4]:2.800672115672E-2)[&rate=5.229393442020072E-4]:3.122989860919E-3)[&rate=5.229393442020072E-4]:1.221006626104E-1)[&rate=5.229393442020072E-4]:3.045626933704E-2)[&rate=5.229393442020072E-4]:5.176608914278E-3)[&rate=5.229393442020072E-4]:1.393614845757E-2,40[&rate=5.229393442020072E-4]:5.603083176153E-1)[&rate=5.229393442020072E-4]:9.790027593522E-3)[&rate=5.229393442020072E-4]:1.791631924086E-2)[&rate=5.229393442020072E-4]:4.997329358028E-1,38[&rate=5.229393442020072E-4]:1.019441589323E0)[&rate=5.229393442020072E-4]:1.718460517192E-1)[&rate=5.229393442020072E-4]:2.818628751463E-1,(((((56[&rate=5.229393442020072E-4]:1.947670728255E-1,55[&rate=5.229393442020072E-4]:1.947670728255E-1)[&rate=5.229393442020072E-4]:1.729167890787E-1,((54[&rate=5.229393442020072E-4]:1.777583956904E-1,57[&rate=5.229393442020072E-4]:2.187420022478E-1)[&rate=5.229393442020072E-4]:1.547113139033E-1,(37[&rate=5.229393442020072E-4]:3.832746612446E-1,58[&rate=5.229393442020072E-4]:3.641489781845E-1)[&rate=5.229393442020072E-4]:2.569778058948E-2)[&rate=5.229393442020072E-4]:5.159507501859E-3)[&rate=5.229393442020072E-4]:7.710805828822E-2,59[&rate=5.229393442020072E-4]:4.52988641504E-1)[&rate=5.229393442020072E-4]:5.555393155869E-1,68[&rate=5.229393442020072E-4]:9.59347629222E-1)[&rate=5.229393442020072E-4]:2.954767427892E-1,(((((133[&rate=5.229393442020072E-4]:6.905386224287E-1,(137[&rate=5.229393442020072E-4]:3.591752476245E-1,134[&rate=5.229393442020072E-4]:2.879423709123E-1)[&rate=5.229393442020072E-4]:3.724592652152E-1)[&rate=5.229393442020072E-4]:7.428468701508E-1,((103[&rate=5.229393442020072E-4]:9.943488477897E-1,((12[&rate=5.229393442020072E-4]:4.129854403242E-1,5[&rate=5.229393442020072E-4]:3.746292759408E-1)[&rate=5.229393442020072E-4]:2.15983981595E-1,29[&rate=5.229393442020072E-4]:7.358187369877E-1)[&rate=5.229393442020072E-4]:4.914068231308E-1)[&rate=5.229393442020072E-4]:1.208848715555E0,52[&rate=5.229393442020072E-4]:5.389038287838E-1)[&rate=5.229393442020072E-4]:1.205988881389E-1)[&rate=5.229393442020072E-4]:1.217329104001E-1,53[&rate=5.229393442020072E-4]:7.730389060114E-1)[&rate=5.229393442020072E-4]:1.200228850247E-1,((75[&rate=5.229393442020072E-4]:8.209464583952E-1,((76[&rate=5.229393442020072E-4]:7.010876483182E-1,74[&rate=5.229393442020072E-4]:7.010876483182E-1)[&rate=5.229393442020072E-4]:7.681170249699E-2,70[&rate=5.229393442020072E-4]:7.395431864317E-1)[&rate=5.229393442020072E-4]:4.304710758003E-2)[&rate=5.229393442020072E-4]:3.590550604236E-1,(((79[&rate=5.229393442020072E-4]:9.815349175602E-2,(72[&rate=5.229393442020072E-4]:2.694495819062E-2,78[&rate=5.229393442020072E-4]:4.886276640994E-2)[&rate=5.229393442020072E-4]:4.929072534609E-2)[&rate=5.229393442020072E-4]:1.85594506489E-1,82[&rate=5.229393442020072E-4]:2.919671763271E-1)[&rate=5.229393442020072E-4]:5.046842999653E-1,(73[&rate=5.229393442020072E-4]:7.275571103604E-1,((77[&rate=5.229393442020072E-4]:6.757894526389E-1,(80[&rate=5.229393442020072E-4]:1.324890574553E-1,81[&rate=5.229393442020072E-4]:1.324890574553E-1)[&rate=5.229393442020072E-4]:4.994647787452E-1)[&rate=5.229393442020072E-4]:1.440807304776E-2,71[&rate=5.229393442020072E-4]:6.271838270565E-1)[&rate=5.229393442020072E-4]:3.188013261907E-2)[&rate=5.229393442020072E-4]:1.019710782607E-1)[&rate=5.229393442020072E-4]:3.504733301977E-1)[&rate=5.229393442020072E-4]:4.595233308294E-1)[&rate=5.229393442020072E-4]:6.993570945723E-1,125[&rate=5.229393442020072E-4]:1.382036371947E0)[&rate=5.229393442020072E-4]:3.945466673068E-2)[&rate=5.229393442020072E-4]:1.636813354346E-1)[&rate=5.229393442020072E-4]:2.546640350016E-2)[&rate=5.229393442020072E-4]:8.107445128492E-2);
tree STATE_81990000 [&joint=-20971.837567475097,lnP=-20971.837567475097] = [&R] ((33[&rate=5.842628218513924E-4]:1.05941864069E-1,(32[&rate=5.842628218513924E-4]:8.461849413276E-2,(((((37[&rate=5.842628218513924E-4]:1.516804039332E-1,58[&rate=5.842628218513924E-4]:1.325547208731E-1)[&rate=5.842628218513924E-4]:2.472810735806E-3,(59[&rate=5.842628218513924E-4]:8.688039312066E-2,54[&rate=5.842628218513924E-4]:4.862902700044E-2)[&rate=5.842628218513924E-4]:2.902145542814E-2)[&rate=5.842628218513924E-4]:1.661618753023E-1,(55[&rate=5.842628218513924E-4]:1.63509463244E-1,56[&rate=5.842628218513924E-4]:1.63509463244E-1)[&rate=5.842628218513924E-4]:1.103575392955E-1)[&rate=5.842628218513924E-4]:4.417572933382E-2,57[&rate=5.842628218513924E-4]:3.289716936221E-1)[&rate=5.842628218513924E-4]:2.36136646503E-1,68[&rate=5.842628218513924E-4]:5.13195771819E-1)[&rate=5.842628218513924E-4]:1.004074866935E0)[&rate=5.842628218513924E-4]:1.584391788148E-2)[&rate=5.842628218513924E-4]:2.193372678668E-1,(34[&rate=5.842628218513924E-4]:2.206501201265E-1,(((67[&rate=5.842628218513924E-4]:3.745880124403E-1,((123[&rate=5.842628218513924E-4]:6.703876287009E-2,124[&rate=5.842628218513924E-4]:6.430652243296E-2)[&rate=5.842628218513924E-4]:3.017167132165E-1,122[&rate=5.842628218513924E-4]:3.687554760866E-1)[&rate=5.842628218513924E-4]:5.071050866943E-1)[&rate=5.842628218513924E-4]:3.544465579583E-1,((((119[&rate=5.842628218513924E-4]:7.981606085428E-1,120[&rate=5.842628218513924E-4]:7.022701975839E-1)[&rate=5.842628218513924E-4]:7.726680723045E-1,126[&rate=5.842628218513924E-4]:7.851261582036E-1)[&rate=5.842628218513924E-4]:1.452692938965E-1,(135[&rate=5.842628218513924E-4]:5.329747169397E-1,(138[&rate=5.842628218513924E-4]:2.291682424785E-1,136[&rate=5.842628218513924E-4]:9.766139316332E-2)[&rate=5.842628218513924E-4]:5.038064744612E-1)[&rate=5.842628218513924E-4]:8.351780523248E-1)[&rate=5.842628218513924E-4]:6.14942983525E-1,66[&rate=5.842628218513924E-4]:2.981642459401E-1)[&rate=5.842628218513924E-4]:4.308703244584E-1)[&rate=5.842628218513924E-4]:2.580456578474E-1,(((35[&rate=5.842628218513924E-4]:8.258236175615E-2,(((121[&rate=5.842628218513924E-4]:1.718187251968E0,127[&rate=5.842628218513924E-4]:2.159283142379E0)[&rate=5.842628218513924E-4]:4.289395671145E-1,36[&rate=5.842628218513924E-4]:6.767476428833E-2)[&rate=5.842628218513924E-4]:2.259565713056E-2,((45[&rate=5.842628218513924E-4]:5.703692037766E-1,(((44[&rate=5.842628218513924E-4]:4.487651239799E-1,(51[&rate=5.842628218513924E-4]:3.524378255871E-1,47[&rate=5.842628218513924E-4]:3.797602299586E-1)[&rate=5.842628218513924E-4]:7.446937489555E-2)[&rate=5.842628218513924E-4]:6.36891649629E-3,(49[&rate=5.842628218513924E-4]:3.273945425909E-1,50[&rate=5.842628218513924E-4]:3.273945425909E-1)[&rate=5.842628218513924E-4]:1.004170935138E-1)[&rate=5.842628218513924E-4]:3.536392695946E-2,((43[&rate=5.842628218513924E-4]:3.514056002881E-1,46[&rate=5.842628218513924E-4]:3.514056002881E-1)[&rate=5.842628218513924E-4]:9.246583293294E-2,((48[&rate=5.842628218513924E-4]:3.369524393741E-1,41[&rate=5.842628218513924E-4]:2.932365923797E-1)[&rate=5.842628218513924E-4]:8.72016975441E-3,42[&rate=5.842628218513924E-4]:3.074212430083E-1)[&rate=5.842628218513924E-4]:8.726986234393E-2)[&rate=5.842628218513924E-4]:5.209101508888E-2)[&rate=5.842628218513924E-4]:8.260347677806E-2)[&rate=5.842628218513924E-4]:1.332406770079E-1,((((69[&rate=5.842628218513924E-4]:6.86041207904E-1,118[&rate=5.842628218513924E-4]:6.750823037944E-1)[&rate=5.842628218513924E-4]:2.357381444285E-2,((131[&rate=5.842628218513924E-4]:1.691729389783E-1,130[&rate=5.842628218513924E-4]:1.664332129509E-1)[&rate=5.842628218513924E-4]:9.124891917668E-2,(132[&rate=5.842628218513924E-4]:2.295123618531E-1,129[&rate=5.842628218513924E-4]:2.267726358257E-1)[&rate=5.842628218513924E-4]:3.090949630187E-2)[&rate=5.842628218513924E-4]:3.039876847397E-1)[&rate=5.842628218513924E-4]:6.722537641189E-1,128[&rate=5.842628218513924E-4]:1.231183854959E0)[&rate=5.842628218513924E-4]:2.042742990222E-1,((((60[&rate=5.842628218513924E-4]:9.712481909548E-2,62[&rate=5.842628218513924E-4]:2.889056410132E-1)[&rate=5.842628218513924E-4]:4.462780744283E-2,64[&rate=5.842628218513924E-4]:2.92437558045E-1)[&rate=5.842628218513924E-4]:4.296783992682E-2,65[&rate=5.842628218513924E-4]:1.847204664651E-1)[&rate=5.842628218513924E-4]:3.50303360158E-1,(61[&rate=5.842628218513924E-4]:4.846729906417E-1,63[&rate=5.842628218513924E-4]:4.435771002306E-1)[&rate=5.842628218513924E-4]:2.421316578992E-1)[&rate=5.842628218513924E-4]:8.483795328373E-1)[&rate=5.842628218513924E-4]:4.154793909487E-2)[&rate=5.842628218513924E-4]:9.545610916499E-2)[&rate=5.842628218513924E-4]:3.888728280301E-2)[&rate=5.842628218513924E-4]:6.206813035896E-1,((((((39[&rate=5.842628218513924E-4]:3.128629551142E-1,147[&rate=5.842628218513924E-4]:3.702400042946E-1)[&rate=5.842628218513924E-4]:1.006455110937E-1,(97[&rate=5.842628218513924E-4]:1.977814435557E-1,((((26[&rate=5.842628218513924E-4]:6.455840876248E-1,(7[&rate=5.842628218513924E-4]:2.213607917033E-1,8[&rate=5.842628218513924E-4]:2.213607917033E-1)[&rate=5.842628218513924E-4]:3.173739808529E-1)[&rate=5.842628218513924E-4]:6.398192316707E-2,31[&rate=5.842628218513924E-4]:7.534016272302E-1)[&rate=5.842628218513924E-4]:2.250663832113E-2,(22[&rate=5.842628218513924E-4]:1.841787078144E-1,27[&rate=5.842628218513924E-4]:2.006170639787E-1)[&rate=5.842628218513924E-4]:5.36935037189E-1)[&rate=5.842628218513924E-4]:2.654137292209E-1,2[&rate=5.842628218513924E-4]:8.139247344982E-1)[&rate=5.842628218513924E-4]:1.411620763253E0)[&rate=5.842628218513924E-4]:1.446887712861E-1)[&rate=5.842628218513924E-4]:4.618680596329E-3,16[&rate=5.842628218513924E-4]:2.503620072922E0)[&rate=5.842628218513924E-4]:1.389404753684E-1,(146[&rate=5.842628218513924E-4]:5.332368290445E-1,40[&rate=5.842628218513924E-4]:4.130182498096E-1)[&rate=5.842628218513924E-4]:1.440493723631E-1)[&rate=5.842628218513924E-4]:9.042263677097E-2,((99[&rate=5.842628218513924E-4]:5.340184404555E-1,96[&rate=5.842628218513924E-4]:4.984993147726E-1)[&rate=5.842628218513924E-4]:2.131777756017E-1,(((95[&rate=5.842628218513924E-4]:3.759970504096E-1,(100[&rate=5.842628218513924E-4]:2.060342893918E-1,94[&rate=5.842628218513924E-4]:2.060342893918E-1)[&rate=5.842628218513924E-4]:8.526330746582E-2)[&rate=5.842628218513924E-4]:1.664865763678E-1,(101[&rate=5.842628218513924E-4]:1.328787646315E0,(((((6[&rate=5.842628218513924E-4]:4.28756375868E-1,18[&rate=5.842628218513924E-4]:4.917700744981E-1)[&rate=5.842628218513924E-4]:2.539688896724E-1,(10[&rate=5.842628218513924E-4]:4.201868303543E-1,15[&rate=5.842628218513924E-4]:4.585429947378E-1)[&rate=5.842628218513924E-4]:2.789767913504E-1)[&rate=5.842628218513924E-4]:4.462889839428E-2,3[&rate=5.842628218513924E-4]:6.752993694141E-1)[&rate=5.842628218513924E-4]:7.907773307083E-1,(((93[&rate=5.842628218513924E-4]:8.732793078578E-2,((83[&rate=5.842628218513924E-4]:6.357272923654E-2,(85[&rate=5.842628218513924E-4]:2.719164323222E-2,84[&rate=5.842628218513924E-4]:2.719164323222E-2)[&rate=5.842628218513924E-4]:3.638108600433E-2)[&rate=5.842628218513924E-4]:8.363510012355E-3,86[&rate=5.842628218513924E-4]:7.19362392489E-2)[&rate=5.842628218513924E-4]:1.693061399865E-3)[&rate=5.842628218513924E-4]:8.783550879876E-2,(92[&rate=5.842628218513924E-4]:6.936342608018E-2,(90[&rate=5.842628218513924E-4]:9.652792958016E-3,91[&rate=5.842628218513924E-4]:9.652792958016E-3)[&rate=5.842628218513924E-4]:5.971063312217E-2)[&rate=5.842628218513924E-4]:1.058000135044E-1)[&rate=5.842628218513924E-4]:6.615855524275E-3,((89[&rate=5.842628218513924E-4]:3.29695071133E-2,88[&rate=5.842628218513924E-4]:1.927087697629E-2)[&rate=5.842628218513924E-4]:5.225154010813E-2,87[&rate=5.842628218513924E-4]:7.152241708442E-2)[&rate=5.842628218513924E-4]:9.655824788738E-2)[&rate=5.842628218513924E-4]:1.837722062548E0)[&rate=5.842628218513924E-4]:1.263235514648E-1,((((((21[&rate=5.842628218513924E-4]:6.030446580735E-1,28[&rate=5.842628218513924E-4]:6.277021923199E-1)[&rate=5.842628218513924E-4]:1.908749278097E-1,1[&rate=5.842628218513924E-4]:3.227575026671E-2)[&rate=5.842628218513924E-4]:5.636840927303E-2,24[&rate=5.842628218513924E-4]:8.69466077348E-1)[&rate=5.842628218513924E-4]:5.961945144882E-1,(102[&rate=5.842628218513924E-4]:1.629554903559E-1,((23[&rate=5.842628218513924E-4]:8.115127944282E-1,(25[&rate=5.842628218513924E-4]:3.974443511655E-1,20[&rate=5.842628218513924E-4]:3.782662689737E-1)[&rate=5.842628218513924E-4]:4.250273473724E-1)[&rate=5.842628218513924E-4]:6.577800473912E-2,(11[&rate=5.842628218513924E-4]:7.033113706454E-1,140[&rate=5.842628218513924E-4]:6.841332884537E-1)[&rate=5.842628218513924E-4]:8.904792167273E-2)[&rate=5.842628218513924E-4]:4.363496226953E-1)[&rate=5.842628218513924E-4]:1.410612658638E-1)[&rate=5.842628218513924E-4]:4.620215014687E-2,((((17[&rate=5.842628218513924E-4]:3.780101415893E-1,14[&rate=5.842628218513924E-4]:3.396539772057E-1)[&rate=5.842628218513924E-4]:3.662228851933E-1,(((30[&rate=5.842628218513924E-4]:2.106111256236E-1,4[&rate=5.842628218513924E-4]:3.800838589754E-2)[&rate=5.842628218513924E-4]:3.583217778953E-1,(117[&rate=5.842628218513924E-4]:4.523326075493E-1,(112[&rate=5.842628218513924E-4]:4.25283101236E-1,9[&rate=5.842628218513924E-4]:4.170639231539E-1)[&rate=5.842628218513924E-4]:2.43097802857E-2)[&rate=5.842628218513924E-4]:4.27152884632E-3)[&rate=5.842628218513924E-4]:1.929254360299E-1,(105[&rate=5.842628218513924E-4]:3.138331936535E-1,110[&rate=5.842628218513924E-4]:3.357510018725E-1)[&rate=5.842628218513924E-4]:3.055593924707E-1)[&rate=5.842628218513924E-4]:5.908701600099E-2)[&rate=5.842628218513924E-4]:1.651867119168E-1,113[&rate=5.842628218513924E-4]:8.710635743158E-1)[&rate=5.842628218513924E-4]:1.950099872403E-1,(((116[&rate=5.842628218513924E-4]:4.135541810439E-1,((139[&rate=5.842628218513924E-4]:1.844304842842E-1,111[&rate=5.842628218513924E-4]:9.088018530847E-3)[&rate=5.842628218513924E-4]:1.426348630663E-1,106[&rate=5.842628218513924E-4]:1.352845254328E-1)[&rate=5.842628218513924E-4]:3.385436282139E-1)[&rate=5.842628218513924E-4]:1.796622246216E-1,(148[&rate=5.842628218513924E-4]:1.758527565065E-1,143[&rate=5.842628218513924E-4]:1.731130304792E-1)[&rate=5.842628218513924E-4]:4.557198135426E-1)[&rate=5.842628218513924E-4]:1.293677573971E-1,((19[&rate=5.842628218513924E-4]:4.708403053355E-1,13[&rate=5.842628218513924E-4]:4.324841409518E-1)[&rate=5.842628218513924E-4]:2.421421706162E-1,(((109[&rate=5.842628218513924E-4]:3.200714619564E-1,107[&rate=5.842628218513924E-4]:3.008933797647E-1)[&rate=5.842628218513924E-4]:2.741119572195E-2,((104[&rate=5.842628218513924E-4]:6.350259644429E-2,114[&rate=5.842628218513924E-4]:3.228623841517E-3)[&rate=5.842628218513924E-4]:2.039467165757E-1,108[&rate=5.842628218513924E-4]:2.647095869927E-1)[&rate=5.842628218513924E-4]:6.085526246658E-2)[&rate=5.842628218513924E-4]:2.334482606979E-1,115[&rate=5.842628218513924E-4]:5.014788635817E-1)[&rate=5.842628218513924E-4]:9.095566716442E-2)[&rate=5.842628218513924E-4]:1.301496323164E-1)[&rate=5.842628218513924E-4]:2.612976176717E-1)[&rate=5.842628218513924E-4]:3.581179475501E-1)[&rate=5.842628218513924E-4]:2.019169036801E-2,((144[&rate=5.842628218513924E-4]:1.336970068939E-1,(145[&rate=5.842628218513924E-4]:9.009006845397E-2,141[&rate=5.842628218513924E-4]:8.735034242638E-2)[&rate=5.842628218513924E-4]:4.90863904949E-2)[&rate=5.842628218513924E-4]:3.570228173038E-1,142[&rate=5.842628218513924E-4]:4.961992762526E-1)[&rate=5.842628218513924E-4]:1.120786662948E0)[&rate=5.842628218513924E-4]:2.247293808799E-1)[&rate=5.842628218513924E-4]:7.391271207557E-1)[&rate=5.842628218513924E-4]:4.751587716082E-2)[&rate=5.842628218513924E-4]:9.514712151947E-2,98[&rate=5.842628218513924E-4]:6.267017865482E-1)[&rate=5.842628218513924E-4]:9.863650601174E-2)[&rate=5.842628218513924E-4]:5.056726693009E-2)[&rate=5.842628218513924E-4]:6.708942109397E-2,38[&rate=5.842628218513924E-4]:6.462736691086E-1)[&rate=5.842628218513924E-4]:6.593554427526E-1)[&rate=5.842628218513924E-4]:2.608599843494E-1,((53[&rate=5.842628218513924E-4]:7.393221196191E-1,((((76[&rate=5.842628218513924E-4]:3.900507973279E-1,(74[&rate=5.842628218513924E-4]:3.816745498211E-1,70[&rate=5.842628218513924E-4]:3.433183854377E-1)[&rate=5.842628218513924E-4]:8.376247506766E-3)[&rate=5.842628218513924E-4]:1.809802080743E-1,75[&rate=5.842628218513924E-4]:5.710310054023E-1)[&rate=5.842628218513924E-4]:1.364904842046E-1,((77[&rate=5.842628218513924E-4]:4.167233017916E-1,73[&rate=5.842628218513924E-4]:4.222027538464E-1)[&rate=5.842628218513924E-4]:4.454704607884E-2,((80[&rate=5.842628218513924E-4]:2.644013289116E-2,81[&rate=5.842628218513924E-4]:2.644013289116E-2)[&rate=5.842628218513924E-4]:3.653611113153E-1,(((79[&rate=5.842628218513924E-4]:3.115855600153E-2,71[&rate=5.842628218513924E-4]:3.761295727501E-3)[&rate=5.842628218513924E-4]:2.659155902887E-1,82[&rate=5.842628218513924E-4]:3.052933243723E-1)[&rate=5.842628218513924E-4]:8.386715600784E-2,(78[&rate=5.842628218513924E-4]:3.091439055112E-1,72[&rate=5.842628218513924E-4]:2.872260972919E-1)[&rate=5.842628218513924E-4]:7.179739678684E-2)[&rate=5.842628218513924E-4]:1.90791199907E-2)[&rate=5.842628218513924E-4]:2.563348722562E-2)[&rate=5.842628218513924E-4]:2.407716896817E-1)[&rate=5.842628218513924E-4]:7.750601987586E-1,((133[&rate=5.842628218513924E-4]:7.499275964333E-1,(134[&rate=5.842628218513924E-4]:4.916492417362E-1,137[&rate=5.842628218513924E-4]:5.628821184484E-1)[&rate=5.842628218513924E-4]:2.281413683959E-1)[&rate=5.842628218513924E-4]:7.668698566746E-1,((103[&rate=5.842628218513924E-4]:6.431521419732E-1,((12[&rate=5.842628218513924E-4]:4.152855054771E-1,5[&rate=5.842628218513924E-4]:3.769293410936E-1)[&rate=5.842628218513924E-4]:1.920805560587E-1,29[&rate=5.842628218513924E-4]:7.142153766043E-1)[&rate=5.842628218513924E-4]:1.618134776977E-1)[&rate=5.842628218513924E-4]:1.633350426476E0,52[&rate=5.842628218513924E-4]:6.122088338887E-1)[&rate=5.842628218513924E-4]:1.307058435623E-1)[&rate=5.842628218513924E-4]:1.40067361371E-3)[&rate=5.842628218513924E-4]:3.203489865754E-3)[&rate=5.842628218513924E-4]:2.537929948704E-1,125[&rate=5.842628218513924E-4]:7.827326008283E-1)[&rate=5.842628218513924E-4]:8.957783533059E-1)[&rate=5.842628218513924E-4]:2.295657855087E-2)[&rate=5.842628218513924E-4]:9.658359051056E-2)[&rate=5.842628218513924E-4]:1.210673679736E-1);
tree STATE_82080000 [&joint=-20961.106593393528,lnP=-20961.106593393528] = [&R] ((34[&rate=5.484914536629876E-4]:5.659614069578E-2,((((((((137[&rate=5.484914536629876E-4]:3.629765457038E-1,133[&rate=5.484914536629876E-4]:3.218806552928E-1)[&rate=5.484914536629876E-4]:1.718005391032E-1,134[&rate=5.484914536629876E-4]:4.635442080949E-1)[&rate=5.484914536629876E-4]:1.188478903205E0,((((75[&rate=5.484914536629876E-4]:4.967115811044E-1,((76[&rate=5.484914536629876E-4]:4.834210148956E-1,70[&rate=5.484914536629876E-4]:4.450648505121E-1)[&rate=5.484914536629876E-4]:7.450097875664E-3,74[&rate=5.484914536629876E-4]:4.908711127712E-1)[&rate=5.484914536629876E-4]:5.840468333224E-3)[&rate=5.484914536629876E-4]:3.02239852039E-1,(((79[&rate=5.484914536629876E-4]:1.067066436774E-1,(78[&rate=5.484914536629876E-4]:4.792180058283E-2,72[&rate=5.484914536629876E-4]:2.600399236352E-2)[&rate=5.484914536629876E-4]:5.878484309459E-2)[&rate=5.484914536629876E-4]:7.109173526161E-2,82[&rate=5.484914536629876E-4]:1.860175570211E-1)[&rate=5.484914536629876E-4]:3.027495347992E-1,((80[&rate=5.484914536629876E-4]:2.856678844498E-2,81[&rate=5.484914536629876E-4]:2.856678844498E-2)[&rate=5.484914536629876E-4]:3.890714996479E-1,(71[&rate=5.484914536629876E-4]:3.579646339669E-1,(73[&rate=5.484914536629876E-4]:3.934414587127E-1,77[&rate=5.484914536629876E-4]:3.87962006658E-1)[&rate=5.484914536629876E-4]:3.301632593897E-2)[&rate=5.484914536629876E-4]:4.049557193423E-2)[&rate=5.484914536629876E-4]:5.469044756312E-2)[&rate=5.484914536629876E-4]:2.773076289944E-1)[&rate=5.484914536629876E-4]:7.925702094358E-1,(103[&rate=5.484914536629876E-4]:4.780933341568E-1,((12[&rate=5.484914536629876E-4]:2.171418764018E-1,5[&rate=5.484914536629876E-4]:1.787857120183E-1)[&rate=5.484914536629876E-4]:1.405637218386E-1,29[&rate=5.484914536629876E-4]:4.645549133089E-1)[&rate=5.484914536629876E-4]:2.464151331767E-1)[&rate=5.484914536629876E-4]:2.039455705683E0)[&rate=5.484914536629876E-4]:4.521689494751E-2,(53[&rate=5.484914536629876E-4]:8.27877900333E-1,52[&rate=5.484914536629876E-4]:8.360746216444E-1)[&rate=5.484914536629876E-4]:6.239757858159E-2)[&rate=5.484914536629876E-4]:9.805121718365E-3)[&rate=5.484914536629876E-4]:4.570794134313E-1,125[&rate=5.484914536629876E-4]:1.146777500403E0)[&rate=5.484914536629876E-4]:1.738864125919E-1,((57[&rate=5.484914536629876E-4]:4.552036074002E-1,((54[&rate=5.484914536629876E-4]:2.07887005127E-1,((58[&rate=5.484914536629876E-4]:2.003595128574E-2,37[&rate=5.484914536629876E-4]:3.916163434585E-2)[&rate=5.484914536629876E-4]:1.304711488473E-1,59[&rate=5.484914536629876E-4]:1.31381417073E-1)[&rate=5.484914536629876E-4]:1.147569541742E-1)[&rate=5.484914536629876E-4]:1.09976853483E-2,(55[&rate=5.484914536629876E-4]:1.868729650104E-1,56[&rate=5.484914536629876E-4]:1.868729650104E-1)[&rate=5.484914536629876E-4]:6.206637027343E-2)[&rate=5.484914536629876E-4]:1.953353103676E-1)[&rate=5.484914536629876E-4]:9.4700312708E-2,68[&rate=5.484914536629876E-4]:4.979913518021E-1)[&rate=5.484914536629876E-4]:6.560058945261E-1)[&rate=5.484914536629876E-4]:2.617373494038E-2,(((127[&rate=5.484914536629876E-4]:2.667913758047E0,((36[&rate=5.484914536629876E-4]:5.663277970564E-2,35[&rate=5.484914536629876E-4]:1.005743723988E-2)[&rate=5.484914536629876E-4]:6.309263920556E-2,121[&rate=5.484914536629876E-4]:2.199177473706E0)[&rate=5.484914536629876E-4]:2.76403939306E-2)[&rate=5.484914536629876E-4]:1.127747151773E-1,(((((46[&rate=5.484914536629876E-4]:6.96816454554E-1,(43[&rate=5.484914536629876E-4]:5.638836473675E-1,(41[&rate=5.484914536629876E-4]:2.823607296185E-1,(42[&rate=5.484914536629876E-4]:1.177150688039E-1,48[&rate=5.484914536629876E-4]:1.559664349241E-1)[&rate=5.484914536629876E-4]:1.701101416888E-1)[&rate=5.484914536629876E-4]:2.268781090061E-1)[&rate=5.484914536629876E-4]:1.329328071865E-1)[&rate=5.484914536629876E-4]:2.01976639696E-2,(50[&rate=5.484914536629876E-4]:3.579386213241E-1,49[&rate=5.484914536629876E-4]:3.579386213241E-1)[&rate=5.484914536629876E-4]:3.262886119538E-1)[&rate=5.484914536629876E-4]:6.36045409137E-5,((44[&rate=5.484914536629876E-4]:6.836713240647E-1,51[&rate=5.484914536629876E-4]:6.618134005675E-1)[&rate=5.484914536629876E-4]:2.420298658706E-2,47[&rate=5.484914536629876E-4]:7.13338791526E-1)[&rate=5.484914536629876E-4]:3.738931538479E-3)[&rate=5.484914536629876E-4]:1.195878450366E-1,45[&rate=5.484914536629876E-4]:8.284688467897E-1)[&rate=5.484914536629876E-4]:8.593764589647E-2,(128[&rate=5.484914536629876E-4]:1.664156416516E0,(((((60[&rate=5.484914536629876E-4]:1.236065330056E-1,62[&rate=5.484914536629876E-4]:3.153873549234E-1)[&rate=5.484914536629876E-4]:1.118115026955E-1,64[&rate=5.484914536629876E-4]:3.861029672079E-1)[&rate=5.484914536629876E-4]:7.424978590761E-2,65[&rate=5.484914536629876E-4]:3.096678216088E-1)[&rate=5.484914536629876E-4]:4.360943789974E-1,(61[&rate=5.484914536629876E-4]:1.183237028773E-1,63[&rate=5.484914536629876E-4]:7.722781246623E-2)[&rate=5.484914536629876E-4]:8.192193196466E-1)[&rate=5.484914536629876E-4]:7.85947774917E-1,(69[&rate=5.484914536629876E-4]:1.108672153665E0,(118[&rate=5.484914536629876E-4]:8.32148055032E-1,((131[&rate=5.484914536629876E-4]:1.75151304306E-1,130[&rate=5.484914536629876E-4]:1.724115782787E-1)[&rate=5.484914536629876E-4]:1.391786304156E-1,(132[&rate=5.484914536629876E-4]:2.699413045768E-2,129[&rate=5.484914536629876E-4]:2.425440443033E-2)[&rate=5.484914536629876E-4]:2.87335804264E-1)[&rate=5.484914536629876E-4]:3.835715449678E-1)[&rate=5.484914536629876E-4]:2.655651945237E-1)[&rate=5.484914536629876E-4]:6.257775478852E-1)[&rate=5.484914536629876E-4]:8.039164647229E-2)[&rate=5.484914536629876E-4]:2.364628846165E-2)[&rate=5.484914536629876E-4]:5.452960386347E-2)[&rate=5.484914536629876E-4]:3.055783336244E-1,(((((((22[&rate=5.484914536629876E-4]:3.216384329367E-1,27[&rate=5.484914536629876E-4]:3.380767891011E-1)[&rate=5.484914536629876E-4]:7.054161869075E-1,(((7[&rate=5.484914536629876E-4]:1.294856315112E-1,8[&rate=5.484914536629876E-4]:1.294856315112E-1)[&rate=5.484914536629876E-4]:5.301187478463E-1,26[&rate=5.484914536629876E-4]:7.664536944261E-1)[&rate=5.484914536629876E-4]:9.824759180509E-2,(31[&rate=5.484914536629876E-4]:6.174735856168E-1,2[&rate=5.484914536629876E-4]:3.900763253427E-1)[&rate=5.484914536629876E-4]:2.910633170528E-1)[&rate=5.484914536629876E-4]:1.733122377227E-1)[&rate=5.484914536629876E-4]:1.663427446231E0,16[&rate=5.484914536629876E-4]:2.646646449637E0)[&rate=5.484914536629876E-4]:6.67796309078E-2,(98[&rate=5.484914536629876E-4]:7.280399680515E-1,(95[&rate=5.484914536629876E-4]:4.470009396788E-1,(94[&rate=5.484914536629876E-4]:1.381332086296E-1,100[&rate=5.484914536629876E-4]:1.381332086296E-1)[&rate=5.484914536629876E-4]:2.241682774972E-1)[&rate=5.484914536629876E-4]:2.919679901215E-1)[&rate=5.484914536629876E-4]:2.830848692231E-2)[&rate=5.484914536629876E-4]:4.289515599815E-3,146[&rate=5.484914536629876E-4]:7.524412492623E-1)[&rate=5.484914536629876E-4]:1.755870535312E-2,(((((99[&rate=5.484914536629876E-4]:6.356342869506E-1,96[&rate=5.484914536629876E-4]:6.001151612677E-1)[&rate=5.484914536629876E-4]:1.15607703507E-1,40[&rate=5.484914536629876E-4]:6.00968766414E-1)[&rate=5.484914536629876E-4]:2.288406333417E-2,97[&rate=5.484914536629876E-4]:5.52814578382E-1)[&rate=5.484914536629876E-4]:7.165479882145E-3,147[&rate=5.484914536629876E-4]:6.883953588107E-1)[&rate=5.484914536629876E-4]:1.607471737437E-2,(39[&rate=5.484914536629876E-4]:6.281816164695E-1,(101[&rate=5.484914536629876E-4]:7.770253758985E-1,(((((10[&rate=5.484914536629876E-4]:3.044810609645E-1,15[&rate=5.484914536629876E-4]:3.42837225348E-1)[&rate=5.484914536629876E-4]:3.325788211808E-1,6[&rate=5.484914536629876E-4]:6.206215259809E-1)[&rate=5.484914536629876E-4]:1.297705350547E-1,(18[&rate=5.484914536629876E-4]:5.602998758131E-1,3[&rate=5.484914536629876E-4]:4.452313826625E-1)[&rate=5.484914536629876E-4]:2.531058838526E-1)[&rate=5.484914536629876E-4]:6.062304957191E-2,((((85[&rate=5.484914536629876E-4]:1.93335052045E-1,((93[&rate=5.484914536629876E-4]:1.341362575639E-1,86[&rate=5.484914536629876E-4]:1.204376274269E-1)[&rate=5.484914536629876E-4]:2.415783164433E-4,(84[&rate=5.484914536629876E-4]:1.091455190134E-1,83[&rate=5.484914536629876E-4]:1.091455190134E-1)[&rate=5.484914536629876E-4]:1.153368673001E-2)[&rate=5.484914536629876E-4]:7.265584630167E-2)[&rate=5.484914536629876E-4]:5.813848832391E-2,87[&rate=5.484914536629876E-4]:2.51473540369E-1)[&rate=5.484914536629876E-4]:5.0886015818E-2,(92[&rate=5.484914536629876E-4]:1.925038224874E-1,(90[&rate=5.484914536629876E-4]:9.535937784123E-2,91[&rate=5.484914536629876E-4]:9.535937784123E-2)[&rate=5.484914536629876E-4]:9.714444464618E-2)[&rate=5.484914536629876E-4]:1.235543638366E-1)[&rate=5.484914536629876E-4]:1.500469277775E-1,(89[&rate=5.484914536629876E-4]:1.369264161177E-1,88[&rate=5.484914536629876E-4]:1.232277859806E-1)[&rate=5.484914536629876E-4]:3.291786979838E-1)[&rate=5.484914536629876E-4]:8.462798595198E-1)[&rate=5.484914536629876E-4]:6.450371745871E-1,((((145[&rate=5.484914536629876E-4]:6.363704005043E-2,141[&rate=5.484914536629876E-4]:6.089731402285E-2)[&rate=5.484914536629876E-4]:9.790953000977E-2,144[&rate=5.484914536629876E-4]:1.560671180053E-1)[&rate=5.484914536629876E-4]:2.653782447791E-1,142[&rate=5.484914536629876E-4]:4.269248148393E-1)[&rate=5.484914536629876E-4]:9.500057035521E-1,((((11[&rate=5.484914536629876E-4]:4.582009396828E-1,140[&rate=5.484914536629876E-4]:4.390228574911E-1)[&rate=5.484914536629876E-4]:3.248201325956E-1,((20[&rate=5.484914536629876E-4]:3.775681043314E-1,25[&rate=5.484914536629876E-4]:3.967461865231E-1)[&rate=5.484914536629876E-4]:3.800367364286E-1,23[&rate=5.484914536629876E-4]:7.65824018842E-1)[&rate=5.484914536629876E-4]:1.021285602856E-1)[&rate=5.484914536629876E-4]:3.53121377552E-1,(102[&rate=5.484914536629876E-4]:6.230543906367E-2,(((21[&rate=5.484914536629876E-4]:6.104951247848E-1,28[&rate=5.484914536629876E-4]:6.351526590312E-1)[&rate=5.484914536629876E-4]:2.327397603807E-1,1[&rate=5.484914536629876E-4]:8.159104954893E-2)[&rate=5.484914536629876E-4]:2.046039328111E-2,24[&rate=5.484914536629876E-4]:8.828733606383E-1)[&rate=5.484914536629876E-4]:3.410759140418E-1)[&rate=5.484914536629876E-4]:8.083586109271E-3)[&rate=5.484914536629876E-4]:5.319925727889E-2,(((((9[&rate=5.484914536629876E-4]:4.491150591715E-1,112[&rate=5.484914536629876E-4]:4.573342372536E-1)[&rate=5.484914536629876E-4]:2.294785751045E-1,113[&rate=5.484914536629876E-4]:6.868128123581E-1)[&rate=5.484914536629876E-4]:8.199776025835E-2,((30[&rate=5.484914536629876E-4]:2.301492406456E-1,4[&rate=5.484914536629876E-4]:5.754650091954E-2)[&rate=5.484914536629876E-4]:6.213018415497E-1,(17[&rate=5.484914536629876E-4]:5.77616098601E-1,14[&rate=5.484914536629876E-4]:5.392599342173E-1)[&rate=5.484914536629876E-4]:1.971226548271E-1)[&rate=5.484914536629876E-4]:3.242798357204E-2)[&rate=5.484914536629876E-4]:7.112996470422E-2,((105[&rate=5.484914536629876E-4]:5.64902922646E-1,117[&rate=5.484914536629876E-4]:5.950399089474E-1)[&rate=5.484914536629876E-4]:5.185515794915E-2,110[&rate=5.484914536629876E-4]:6.386758888142E-1)[&rate=5.484914536629876E-4]:1.957851964517E-1)[&rate=5.484914536629876E-4]:1.357954829573E-1,(((148[&rate=5.484914536629876E-4]:3.27534285461E-1,143[&rate=5.484914536629876E-4]:3.247945594337E-1)[&rate=5.484914536629876E-4]:4.261579018895E-1,(116[&rate=5.484914536629876E-4]:3.938651537705E-1,(106[&rate=5.484914536629876E-4]:3.203830430793E-1,(139[&rate=5.484914536629876E-4]:2.696067614167E-1,111[&rate=5.484914536629876E-4]:9.426429566331E-2)[&rate=5.484914536629876E-4]:2.425571035804E-1)[&rate=5.484914536629876E-4]:1.33756083294E-1)[&rate=5.484914536629876E-4]:3.214708691963E-1)[&rate=5.484914536629876E-4]:7.649521759541E-2,((115[&rate=5.484914536629876E-4]:5.595505319492E-1,(19[&rate=5.484914536629876E-4]:4.688976377823E-1,13[&rate=5.484914536629876E-4]:4.305414733986E-1)[&rate=5.484914536629876E-4]:2.112008393725E-1)[&rate=5.484914536629876E-4]:1.149326254746E-1,(109[&rate=5.484914536629876E-4]:5.677596449736E-1,(((104[&rate=5.484914536629876E-4]:1.111303684956E-1,114[&rate=5.484914536629876E-4]:5.085639589288E-2)[&rate=5.484914536629876E-4]:2.780398387182E-1,108[&rate=5.484914536629876E-4]:3.864304811865E-1)[&rate=5.484914536629876E-4]:7.615165879094E-2,107[&rate=5.484914536629876E-4]:4.653218660048E-1)[&rate=5.484914536629876E-4]:8.325969677712E-2)[&rate=5.484914536629876E-4]:1.861755672447E-1)[&rate=5.484914536629876E-4]:1.173480831384E-1)[&rate=5.484914536629876E-4]:1.017129988939E-1)[&rate=5.484914536629876E-4]:2.218248649134E-1)[&rate=5.484914536629876E-4]:6.76689347373E-3)[&rate=5.484914536629876E-4]:2.763820407759E-1)[&rate=5.484914536629876E-4]:3.757676112519E-1)[&rate=5.484914536629876E-4]:8.243203995648E-1)[&rate=5.484914536629876E-4]:1.89114105352E-2)[&rate=5.484914536629876E-4]:2.688348375806E-3)[&rate=5.484914536629876E-4]:3.310367126479E-1,38[&rate=5.484914536629876E-4]:9.125120770993E-1)[&rate=5.484914536629876E-4]:2.089968885939E-1)[&rate=5.484914536629876E-4]:1.133068243186E-1)[&rate=5.484914536629876E-4]:1.08352438141E-1,(66[&rate=5.484914536629876E-4]:3.229162729977E-1,((126[&rate=5.484914536629876E-4]:1.19892141118E0,(120[&rate=5.484914536629876E-4]:7.303618997311E-1,((138[&rate=5.484914536629876E-4]:2.399894193615E-1,136[&rate=5.484914536629876E-4]:1.084825700463E-1)[&rate=5.484914536629876E-4]:3.912571464283E-1,135[&rate=5.484914536629876E-4]:4.312465657897E-1)[&rate=5.484914536629876E-4]:4.706053942093E-2)[&rate=5.484914536629876E-4]:1.158371623133E0)[&rate=5.484914536629876E-4]:2.908625378475E-1,((67[&rate=5.484914536629876E-4]:1.004849972357E-1,(122[&rate=5.484914536629876E-4]:2.855162098317E-1,(123[&rate=5.484914536629876E-4]:1.524279495292E-1,124[&rate=5.484914536629876E-4]:1.49695709092E-1)[&rate=5.484914536629876E-4]:1.330882603026E-1)[&rate=5.484914536629876E-4]:3.162413377447E-1)[&rate=5.484914536629876E-4]:1.12539571454E-1,119[&rate=5.484914536629876E-4]:2.245901281019E0)[&rate=5.484914536629876E-4]:2.958519065237E-2)[&rate=5.484914536629876E-4]:8.030651365552E-2)[&rate=5.484914536629876E-4]:4.178865086397E-1)[&rate=5.484914536629876E-4]:1.480263936001E-1,32[&rate=5.484914536629876E-4]:3.897668388283E-3)[&rate=5.484914536629876E-4]:3.078066408842E-2)[&rate=5.484914536629876E-4]:2.800867809186E-2,33[&rate=5.484914536629876E-4]:6.816646262327E-2);
tree STATE_82170000 [&joint=-20947.795992935742,lnP=-20947.795992935742] = [&R] ((32[&rate=5.999087803960283E-4]:7.191299306532E-3,(34[&rate=5.999087803960283E-4]:1.640269416544E-2,(((((((((74[&rate=5.999087803960283E-4]:4.252240834569E-1,70[&rate=5.999087803960283E-4]:3.868679190735E-1)[&rate=5.999087803960283E-4]:1.504586720872E-2,76[&rate=5.999087803960283E-4]:4.402699506657E-1)[&rate=5.999087803960283E-4]:1.507406214657E-1,75[&rate=5.999087803960283E-4]:5.910105721313E-1)[&rate=5.999087803960283E-4]:1.391130252529E-1,(((82[&rate=5.999087803960283E-4]:2.071755633939E-1,(79[&rate=5.999087803960283E-4]:1.756252952695E-1,(72[&rate=5.999087803960283E-4]:8.873982748303E-2,78[&rate=5.999087803960283E-4]:1.106576357023E-1)[&rate=5.999087803960283E-4]:6.496765956719E-2)[&rate=5.999087803960283E-4]:2.333109004229E-2)[&rate=5.999087803960283E-4]:2.339076779947E-1,(73[&rate=5.999087803960283E-4]:4.699620332086E-1,(77[&rate=5.999087803960283E-4]:4.455705525436E-1,(80[&rate=5.999087803960283E-4]:1.246386193235E-1,81[&rate=5.999087803960283E-4]:1.246386193235E-1)[&rate=5.999087803960283E-4]:2.770963167817E-1)[&rate=5.999087803960283E-4]:1.891202861029E-2)[&rate=5.999087803960283E-4]:3.997920508693E-3)[&rate=5.999087803960283E-4]:8.842976183462E-3,71[&rate=5.999087803960283E-4]:4.143097792159E-1)[&rate=5.999087803960283E-4]:2.473206674835E-1)[&rate=5.999087803960283E-4]:7.089213454864E-1,(((137[&rate=5.999087803960283E-4]:5.363025943555E-1,133[&rate=5.999087803960283E-4]:4.952067039444E-1)[&rate=5.999087803960283E-4]:1.964612840745E-1,134[&rate=5.999087803960283E-4]:6.615310017178E-1)[&rate=5.999087803960283E-4]:7.44411490255E-1,53[&rate=5.999087803960283E-4]:6.539999813057E-1)[&rate=5.999087803960283E-4]:3.858190295282E-2)[&rate=5.999087803960283E-4]:6.044697634971E-2,(52[&rate=5.999087803960283E-4]:4.990751787954E-1,(103[&rate=5.999087803960283E-4]:5.098722393589E-1,((12[&rate=5.999087803960283E-4]:2.032661287634E-1,5[&rate=5.999087803960283E-4]:1.6490996438E-1)[&rate=5.999087803960283E-4]:3.577653404065E-1,29[&rate=5.999087803960283E-4]:6.678807842384E-1)[&rate=5.999087803960283E-4]:7.486816744929E-2)[&rate=5.999087803960283E-4]:1.653496673997E0)[&rate=5.999087803960283E-4]:2.621504031242E-1)[&rate=5.999087803960283E-4]:5.8498757071E-1,125[&rate=5.999087803960283E-4]:1.127633917657E0)[&rate=5.999087803960283E-4]:2.294964234282E-1,((57[&rate=5.999087803960283E-4]:4.27033740112E-1,(((59[&rate=5.999087803960283E-4]:2.588709378075E-1,58[&rate=5.999087803960283E-4]:2.779966208676E-1)[&rate=5.999087803960283E-4]:7.860386061675E-2,54[&rate=5.999087803960283E-4]:2.992234323041E-1)[&rate=5.999087803960283E-4]:5.766080781379E-2,(37[&rate=5.999087803960283E-4]:3.863165337673E-1,(56[&rate=5.999087803960283E-4]:2.650627386029E-1,55[&rate=5.999087803960283E-4]:2.650627386029E-1)[&rate=5.999087803960283E-4]:7.480570773253E-2)[&rate=5.999087803960283E-4]:4.707043859102E-2)[&rate=5.999087803960283E-4]:2.916589343677E-2)[&rate=5.999087803960283E-4]:1.527775514471E-1,68[&rate=5.999087803960283E-4]:5.27898723253E-1)[&rate=5.999087803960283E-4]:6.625649511654E-1)[&rate=5.999087803960283E-4]:7.868240828143E-2,(((67[&rate=5.999087803960283E-4]:2.184889712241E-1,(122[&rate=5.999087803960283E-4]:2.651567083451E-1,(124[&rate=5.999087803960283E-4]:1.372043708927E-1,123[&rate=5.999087803960283E-4]:1.399366113299E-1)[&rate=5.999087803960283E-4]:1.252200970152E-1)[&rate=5.999087803960283E-4]:4.546048132196E-1)[&rate=5.999087803960283E-4]:8.825113642532E-2,(66[&rate=5.999087803960283E-4]:2.80599426416E-1,(120[&rate=5.999087803960283E-4]:1.99657636242E0,(119[&rate=5.999087803960283E-4]:1.910054044754E0,(126[&rate=5.999087803960283E-4]:9.425805279255E-1,((138[&rate=5.999087803960283E-4]:3.313581892084E-1,136[&rate=5.999087803960283E-4]:1.998513398932E-1)[&rate=5.999087803960283E-4]:1.235292482245E-1,135[&rate=5.999087803960283E-4]:2.548874374328E-1)[&rate=5.999087803960283E-4]:1.125450407657E0)[&rate=5.999087803960283E-4]:1.817709941848E-1)[&rate=5.999087803960283E-4]:1.824127286247E-1)[&rate=5.999087803960283E-4]:2.210093653659E-1)[&rate=5.999087803960283E-4]:2.614068123343E-2)[&rate=5.999087803960283E-4]:3.029112771973E-1,(((((36[&rate=5.999087803960283E-4]:2.414155911979E-2,121[&rate=5.999087803960283E-4]:2.103593613914E0)[&rate=5.999087803960283E-4]:4.527242463404E-2,35[&rate=5.999087803960283E-4]:2.283864128807E-2)[&rate=5.999087803960283E-4]:1.015552663148E-1,127[&rate=5.999087803960283E-4]:2.691517195274E0)[&rate=5.999087803960283E-4]:1.977635892941E-1,(((((((64[&rate=5.999087803960283E-4]:1.578851350534E-1,60[&rate=5.999087803960283E-4]:7.200203546742E-3)[&rate=5.999087803960283E-4]:1.079814583223E-1,62[&rate=5.999087803960283E-4]:3.069624837868E-1)[&rate=5.999087803960283E-4]:1.743219479392E-1,65[&rate=5.999087803960283E-4]:2.895036098083E-1)[&rate=5.999087803960283E-4]:1.471496717981E-1,(61[&rate=5.999087803960283E-4]:5.139194182546E-2,63[&rate=5.999087803960283E-4]:1.029605141442E-2)[&rate=5.999087803960283E-4]:5.770421616986E-1)[&rate=5.999087803960283E-4]:8.675069729983E-1,((118[&rate=5.999087803960283E-4]:6.188663787837E-1,69[&rate=5.999087803960283E-4]:6.298252828934E-1)[&rate=5.999087803960283E-4]:9.149785045821E-2,((129[&rate=5.999087803960283E-4]:1.835680784664E-1,132[&rate=5.999087803960283E-4]:1.863078044937E-1)[&rate=5.999087803960283E-4]:2.239178723054E-1,(131[&rate=5.999087803960283E-4]:1.061934523871E-1,130[&rate=5.999087803960283E-4]:1.034537263597E-1)[&rate=5.999087803960283E-4]:3.04032224412E-1)[&rate=5.999087803960283E-4]:1.658919771002E-1)[&rate=5.999087803960283E-4]:7.855768472805E-1)[&rate=5.999087803960283E-4]:4.472428328696E-2,128[&rate=5.999087803960283E-4]:1.400939332412E0)[&rate=5.999087803960283E-4]:3.392167008887E-1,(((43[&rate=5.999087803960283E-4]:5.071733512587E-1,46[&rate=5.999087803960283E-4]:5.071733512587E-1)[&rate=5.999087803960283E-4]:2.638738580606E-2,(42[&rate=5.999087803960283E-4]:3.972327999391E-1,(41[&rate=5.999087803960283E-4]:2.677151884208E-1,48[&rate=5.999087803960283E-4]:3.114310354153E-1)[&rate=5.999087803960283E-4]:1.24053130644E-1)[&rate=5.999087803960283E-4]:8.714760925697E-2)[&rate=5.999087803960283E-4]:4.085856312304E-2,(((44[&rate=5.999087803960283E-4]:2.794855559605E-1,47[&rate=5.999087803960283E-4]:2.849500368347E-1)[&rate=5.999087803960283E-4]:1.611561405679E-1,45[&rate=5.999087803960283E-4]:4.379094560913E-1)[&rate=5.999087803960283E-4]:1.080899618965E-1,(51[&rate=5.999087803960283E-4]:4.963836011704E-1,(50[&rate=5.999087803960283E-4]:3.87227995168E-1,49[&rate=5.999087803960283E-4]:3.87227995168E-1)[&rate=5.999087803960283E-4]:1.036911251281E-1)[&rate=5.999087803960283E-4]:3.04901337573E-2)[&rate=5.999087803960283E-4]:2.022316088866E-2)[&rate=5.999087803960283E-4]:4.005372421331E-1)[&rate=5.999087803960283E-4]:1.107685868838E-1)[&rate=5.999087803960283E-4]:2.025150149827E-1,(((39[&rate=5.999087803960283E-4]:4.465446185635E-1,(((16[&rate=5.999087803960283E-4]:2.366986225816E0,(2[&rate=5.999087803960283E-4]:6.218743188757E-1,((31[&rate=5.999087803960283E-4]:7.519186551702E-1,(22[&rate=5.999087803960283E-4]:3.763063724884E-1,27[&rate=5.999087803960283E-4]:3.927447286527E-1)[&rate=5.999087803960283E-4]:3.208177621338E-1)[&rate=5.999087803960283E-4]:4.08796571284E-2,(26[&rate=5.999087803960283E-4]:7.32844998338E-1,(7[&rate=5.999087803960283E-4]:2.306948108616E-1,8[&rate=5.999087803960283E-4]:2.306948108616E-1)[&rate=5.999087803960283E-4]:3.95300872408E-1)[&rate=5.999087803960283E-4]:1.611769752215E-2)[&rate=5.999087803960283E-4]:5.647326685115E-2)[&rate=5.999087803960283E-4]:1.616344783652E0)[&rate=5.999087803960283E-4]:1.535031355866E-1,(((101[&rate=5.999087803960283E-4]:5.534392042436E-1,(((6[&rate=5.999087803960283E-4]:4.671449258323E-1,18[&rate=5.999087803960283E-4]:5.301586244624E-1)[&rate=5.999087803960283E-4]:1.432608307746E-1,((10[&rate=5.999087803960283E-4]:4.166113523893E-1,15[&rate=5.999087803960283E-4]:4.549675167727E-1)[&rate=5.999087803960283E-4]:2.093523804492E-1,(3[&rate=5.999087803960283E-4]:4.696354021957E-1,(((89[&rate=5.999087803960283E-4]:4.012776670534E-2,88[&rate=5.999087803960283E-4]:2.642913656832E-2)[&rate=5.999087803960283E-4]:1.314048020429E-1,87[&rate=5.999087803960283E-4]:1.578339386112E-1)[&rate=5.999087803960283E-4]:5.456699244052E-2,((((86[&rate=5.999087803960283E-4]:1.10553011794E-1,(84[&rate=5.999087803960283E-4]:1.902049683902E-2,93[&rate=5.999087803960283E-4]:3.271912697603E-2)[&rate=5.999087803960283E-4]:9.153251495502E-2)[&rate=5.999087803960283E-4]:1.198350634925E-2,85[&rate=5.999087803960283E-4]:1.225365181433E-1)[&rate=5.999087803960283E-4]:3.43815156275E-2,83[&rate=5.999087803960283E-4]:1.569180337708E-1)[&rate=5.999087803960283E-4]:1.030073790809E-2,(92[&rate=5.999087803960283E-4]:1.204271677132E-1,(90[&rate=5.999087803960283E-4]:3.439603973811E-2,91[&rate=5.999087803960283E-4]:3.439603973811E-2)[&rate=5.999087803960283E-4]:8.603112797506E-2)[&rate=5.999087803960283E-4]:6.049023410271E-2)[&rate=5.999087803960283E-4]:4.518215937284E-2)[&rate=5.999087803960283E-4]:7.969604985412E-1)[&rate=5.999087803960283E-4]:8.783517995792E-2)[&rate=5.999087803960283E-4]:8.803799328199E-4)[&rate=5.999087803960283E-4]:5.911814663741E-1,((102[&rate=5.999087803960283E-4]:5.055721743229E-3,((24[&rate=5.999087803960283E-4]:9.219828139586E-1,((21[&rate=5.999087803960283E-4]:6.966565409191E-1,28[&rate=5.999087803960283E-4]:7.213140751656E-1)[&rate=5.999087803960283E-4]:1.059767800981E-1,1[&rate=5.999087803960283E-4]:4.098948540072E-2)[&rate=5.999087803960283E-4]:1.001714107496E-1)[&rate=5.999087803960283E-4]:1.740944625736E-1,((11[&rate=5.999087803960283E-4]:6.183916161475E-1,140[&rate=5.999087803960283E-4]:5.992135339558E-1)[&rate=5.999087803960283E-4]:5.735412110138E-2,((20[&rate=5.999087803960283E-4]:4.603530990422E-1,25[&rate=5.999087803960283E-4]:4.795311812339E-1)[&rate=5.999087803960283E-4]:6.31648470618E-3,23[&rate=5.999087803960283E-4]:4.748887618305E-1)[&rate=5.999087803960283E-4]:2.857884822676E-1)[&rate=5.999087803960283E-4]:3.244411283245E-1)[&rate=5.999087803960283E-4]:7.062228082738E-2)[&rate=5.999087803960283E-4]:8.590320776644E-2,((((((30[&rate=5.999087803960283E-4]:4.937990736717E-1,4[&rate=5.999087803960283E-4]:3.211963339457E-1)[&rate=5.999087803960283E-4]:1.979979541466E-1,((112[&rate=5.999087803960283E-4]:5.429561269242E-1,9[&rate=5.999087803960283E-4]:5.347369488422E-1)[&rate=5.999087803960283E-4]:1.854813768383E-2,113[&rate=5.999087803960283E-4]:5.615042646081E-1)[&rate=5.999087803960283E-4]:1.522427005939E-2)[&rate=5.999087803960283E-4]:7.989890537338E-2,(17[&rate=5.999087803960283E-4]:4.10711934775E-1,14[&rate=5.999087803960283E-4]:3.723557703913E-1)[&rate=5.999087803960283E-4]:2.842716696496E-1)[&rate=5.999087803960283E-4]:5.201731821632E-2,((105[&rate=5.999087803960283E-4]:3.528506954833E-1,117[&rate=5.999087803960283E-4]:3.829876817846E-1)[&rate=5.999087803960283E-4]:2.857040534979E-3,110[&rate=5.999087803960283E-4]:3.776255442373E-1)[&rate=5.999087803960283E-4]:3.255397619651E-1)[&rate=5.999087803960283E-4]:3.357942626515E-1,(((115[&rate=5.999087803960283E-4]:4.621649220738E-1,(19[&rate=5.999087803960283E-4]:3.675607290731E-1,13[&rate=5.999087803960283E-4]:3.292045646894E-1)[&rate=5.999087803960283E-4]:2.151521382062E-1)[&rate=5.999087803960283E-4]:5.65825756708E-2,(((104[&rate=5.999087803960283E-4]:7.093002229924E-2,114[&rate=5.999087803960283E-4]:1.065604969646E-2)[&rate=5.999087803960283E-4]:2.949643708389E-1,(107[&rate=5.999087803960283E-4]:2.457753188718E-1,108[&rate=5.999087803960283E-4]:2.430355928444E-1)[&rate=5.999087803960283E-4]:1.201190742663E-1)[&rate=5.999087803960283E-4]:2.447638151943E-2,109[&rate=5.999087803960283E-4]:4.095488568493E-1)[&rate=5.999087803960283E-4]:1.886506956898E-1)[&rate=5.999087803960283E-4]:1.261402299477E-1,((148[&rate=5.999087803960283E-4]:2.574004051556E-1,143[&rate=5.999087803960283E-4]:2.546606791283E-1)[&rate=5.999087803960283E-4]:3.268110867379E-1,(116[&rate=5.999087803960283E-4]:3.084700055571E-1,((111[&rate=5.999087803960283E-4]:7.041548005714E-2,106[&rate=5.999087803960283E-4]:5.397712389277E-2)[&rate=5.999087803960283E-4]:2.1528288541E-1,139[&rate=5.999087803960283E-4]:4.610408312205E-1)[&rate=5.999087803960283E-4]:9.948396885711E-2)[&rate=5.999087803960283E-4]:2.373853219528E-1)[&rate=5.999087803960283E-4]:9.903240018245E-2)[&rate=5.999087803960283E-4]:3.173595123945E-1)[&rate=5.999087803960283E-4]:9.807863766103E-2,(((144[&rate=5.999087803960283E-4]:8.587714682936E-2,141[&rate=5.999087803960283E-4]:8.861687285672E-2)[&rate=5.999087803960283E-4]:4.252530728975E-3,145[&rate=5.999087803960283E-4]:9.560912961328E-2)[&rate=5.999087803960283E-4]:3.292184442485E-1,142[&rate=5.999087803960283E-4]:4.248275738618E-1)[&rate=5.999087803960283E-4]:8.902928244342E-1)[&rate=5.999087803960283E-4]:2.241387367951E-2)[&rate=5.999087803960283E-4]:6.131322497831E-2)[&rate=5.999087803960283E-4]:4.066465018106E-1)[&rate=5.999087803960283E-4]:7.730902686869E-1,97[&rate=5.999087803960283E-4]:2.823270625706E-1)[&rate=5.999087803960283E-4]:8.070307493294E-2,40[&rate=5.999087803960283E-4]:4.340683888697E-1)[&rate=5.999087803960283E-4]:9.280464155008E-4)[&rate=5.999087803960283E-4]:7.5373772839E-3,(147[&rate=5.999087803960283E-4]:4.950015991581E-1,146[&rate=5.999087803960283E-4]:5.578431292127E-1)[&rate=5.999087803960283E-4]:4.90926259138E-3)[&rate=5.999087803960283E-4]:4.010805994324E-3)[&rate=5.999087803960283E-4]:2.040550574347E-1,(((96[&rate=5.999087803960283E-4]:4.374321613609E-1,99[&rate=5.999087803960283E-4]:4.729512870438E-1)[&rate=5.999087803960283E-4]:1.073023810506E-1,98[&rate=5.999087803960283E-4]:5.583957445971E-1)[&rate=5.999087803960283E-4]:1.066085333416E-1,((94[&rate=5.999087803960283E-4]:3.369249776116E-1,100[&rate=5.999087803960283E-4]:3.369249776116E-1)[&rate=5.999087803960283E-4]:6.7274749181E-2,95[&rate=5.999087803960283E-4]:4.888991803447E-1)[&rate=5.999087803960283E-4]:1.870340593428E-1)[&rate=5.999087803960283E-4]:1.140106986057E-1)[&rate=5.999087803960283E-4]:1.619144143726E-1,38[&rate=5.999087803960283E-4]:7.442080794417E-1)[&rate=5.999087803960283E-4]:3.828298789535E-1)[&rate=5.999087803960283E-4]:8.4978872967E-2)[&rate=5.999087803960283E-4]:1.117740600809E-1)[&rate=5.999087803960283E-4]:1.579909478679E-1)[&rate=5.999087803960283E-4]:1.270641336018E-2)[&rate=5.999087803960283E-4]:4.113017599196E-2,33[&rate=5.999087803960283E-4]:5.380092735321E-2);
tree STATE_82260000 [&joint=-20974.301816742896,lnP=-20974.301816742896] = [&R] (((33[&rate=5.174782404162277E-4]:1.044323991404E-2,(((((35[&rate=5.174782404162277E-4]:1.094321287535E-1,(((121[&rate=5.174782404162277E-4]:1.892093296763E0,127[&rate=5.174782404162277E-4]:2.333189187174E0)[&rate=5.174782404162277E-4]:1.951469098947E-1,36[&rate=5.174782404162277E-4]:7.788151862854E-3)[&rate=5.174782404162277E-4]:2.493012040599E-2,((((62[&rate=5.174782404162277E-4]:3.265151677287E-1,64[&rate=5.174782404162277E-4]:2.854192773176E-1)[&rate=5.174782404162277E-4]:1.000864840998E-1,(60[&rate=5.174782404162277E-4]:2.245382457863E-1,65[&rate=5.174782404162277E-4]:2.245382457863E-1)[&rate=5.174782404162277E-4]:1.028258412434E-2)[&rate=5.174782404162277E-4]:3.927851241392E-1,(61[&rate=5.174782404162277E-4]:2.515963292243E-1,63[&rate=5.174782404162277E-4]:2.105004388133E-1)[&rate=5.174782404162277E-4]:5.677904467433E-1)[&rate=5.174782404162277E-4]:7.695870338822E-1,(128[&rate=5.174782404162277E-4]:1.381191058932E0,(69[&rate=5.174782404162277E-4]:7.559175747173E-1,(((131[&rate=5.174782404162277E-4]:1.543168419877E-1,130[&rate=5.174782404162277E-4]:1.515771159604E-1)[&rate=5.174782404162277E-4]:3.922605061379E-1,(132[&rate=5.174782404162277E-4]:2.832535862187E-1,129[&rate=5.174782404162277E-4]:2.805138601913E-1)[&rate=5.174782404162277E-4]:2.63323761907E-1)[&rate=5.174782404162277E-4]:3.389392359035E-2,118[&rate=5.174782404162277E-4]:7.147178470586E-1)[&rate=5.174782404162277E-4]:3.024082354907E-2)[&rate=5.174782404162277E-4]:7.759584157212E-1)[&rate=5.174782404162277E-4]:6.805672352093E-2)[&rate=5.174782404162277E-4]:6.566227063831E-2)[&rate=5.174782404162277E-4]:1.232891989504E-1)[&rate=5.174782404162277E-4]:2.491261791101E-1,(((((48[&rate=5.174782404162277E-4]:4.681190616158E-1,(41[&rate=5.174782404162277E-4]:4.243645623968E-1,42[&rate=5.174782404162277E-4]:4.29829043271E-1)[&rate=5.174782404162277E-4]:3.865222458854E-5)[&rate=5.174782404162277E-4]:1.495546146604E-1,43[&rate=5.174782404162277E-4]:6.286026380247E-1)[&rate=5.174782404162277E-4]:1.709425781902E-2,46[&rate=5.174782404162277E-4]:6.456968958437E-1)[&rate=5.174782404162277E-4]:6.809400681202E-2,((47[&rate=5.174782404162277E-4]:5.512628499108E-1,51[&rate=5.174782404162277E-4]:5.239404455393E-1)[&rate=5.174782404162277E-4]:1.519317058288E-1,(44[&rate=5.174782404162277E-4]:6.766713872932E-1,(50[&rate=5.174782404162277E-4]:5.828753927383E-1,49[&rate=5.174782404162277E-4]:5.828753927383E-1)[&rate=5.174782404162277E-4]:6.647359018341E-2)[&rate=5.174782404162277E-4]:2.105868757206E-2)[&rate=5.174782404162277E-4]:1.059634691619E-2)[&rate=5.174782404162277E-4]:2.076284163416E-2,45[&rate=5.174782404162277E-4]:7.263570229785E-1)[&rate=5.174782404162277E-4]:3.875721958815E-1)[&rate=5.174782404162277E-4]:2.999546838919E-1,((((101[&rate=5.174782404162277E-4]:1.33725985203E0,(((((10[&rate=5.174782404162277E-4]:3.158656341966E-1,15[&rate=5.174782404162277E-4]:3.5422179858E-1)[&rate=5.174782404162277E-4]:2.269880858562E-1,6[&rate=5.174782404162277E-4]:5.264153638884E-1)[&rate=5.174782404162277E-4]:2.959883314002E-2,(3[&rate=5.174782404162277E-4]:2.734318886687E-1,18[&rate=5.174782404162277E-4]:3.885003818193E-1)[&rate=5.174782404162277E-4]:2.305275138392E-1)[&rate=5.174782404162277E-4]:5.238506222463E-2,((89[&rate=5.174782404162277E-4]:1.028650087572E-1,88[&rate=5.174782404162277E-4]:8.916637862015E-2)[&rate=5.174782404162277E-4]:5.372056653169E-1,((83[&rate=5.174782404162277E-4]:1.63057329489E-1,((84[&rate=5.174782404162277E-4]:9.598965899304E-2,93[&rate=5.174782404162277E-4]:1.096882891301E-1)[&rate=5.174782404162277E-4]:3.273012305693E-2,(86[&rate=5.174782404162277E-4]:1.141059509203E-1,85[&rate=5.174782404162277E-4]:1.141059509203E-1)[&rate=5.174782404162277E-4]:1.461383112965E-2)[&rate=5.174782404162277E-4]:3.433754743905E-2)[&rate=5.174782404162277E-4]:6.61180077833E-2,((92[&rate=5.174782404162277E-4]:9.969218130102E-2,(90[&rate=5.174782404162277E-4]:5.064948427295E-2,91[&rate=5.174782404162277E-4]:5.064948427295E-2)[&rate=5.174782404162277E-4]:4.904269702807E-2)[&rate=5.174782404162277E-4]:9.057078019394E-2,87[&rate=5.174782404162277E-4]:1.765643313579E-1)[&rate=5.174782404162277E-4]:5.261100591438E-2)[&rate=5.174782404162277E-4]:3.971967066647E-1)[&rate=5.174782404162277E-4]:4.696984481927E-1)[&rate=5.174782404162277E-4]:1.148872476582E0,(((((109[&rate=5.174782404162277E-4]:6.247233495731E-1,((104[&rate=5.174782404162277E-4]:9.331877494512E-2,114[&rate=5.174782404162277E-4]:3.304480234235E-2)[&rate=5.174782404162277E-4]:4.008054323217E-1,(108[&rate=5.174782404162277E-4]:1.618381000478E-1,107[&rate=5.174782404162277E-4]:1.645778260751E-1)[&rate=5.174782404162277E-4]:3.295463811917E-1)[&rate=5.174782404162277E-4]:1.114210601145E-1)[&rate=5.174782404162277E-4]:9.415603387587E-2,(115[&rate=5.174782404162277E-4]:5.651838772119E-1,(19[&rate=5.174782404162277E-4]:3.389618187004E-1,13[&rate=5.174782404162277E-4]:3.006056543167E-1)[&rate=5.174782404162277E-4]:3.46770003717E-1)[&rate=5.174782404162277E-4]:7.424345144259E-2)[&rate=5.174782404162277E-4]:5.41085726701E-2,((106[&rate=5.174782404162277E-4]:4.984656147677E-1,(139[&rate=5.174782404162277E-4]:5.023036488105E-1,111[&rate=5.174782404162277E-4]:3.269611830571E-1)[&rate=5.174782404162277E-4]:1.87942787875E-1)[&rate=5.174782404162277E-4]:2.336441559623E-1,(116[&rate=5.174782404162277E-4]:6.696595142085E-1,(148[&rate=5.174782404162277E-4]:1.56343585313E-1,143[&rate=5.174782404162277E-4]:1.536038592856E-1)[&rate=5.174782404162277E-4]:5.516720932792E-1)[&rate=5.174782404162277E-4]:2.176283918709E-3)[&rate=5.174782404162277E-4]:2.170010319734E-2)[&rate=5.174782404162277E-4]:3.500472011351E-1,((17[&rate=5.174782404162277E-4]:3.592732886222E-1,14[&rate=5.174782404162277E-4]:3.209171242385E-1)[&rate=5.174782404162277E-4]:5.368571335152E-1,((110[&rate=5.174782404162277E-4]:3.916860320691E-1,105[&rate=5.174782404162277E-4]:3.6976822385E-1)[&rate=5.174782404162277E-4]:4.381405277348E-1,(117[&rate=5.174782404162277E-4]:8.185818702263E-1,(((30[&rate=5.174782404162277E-4]:3.35429165304E-1,4[&rate=5.174782404162277E-4]:1.628264255779E-1)[&rate=5.174782404162277E-4]:3.939574374116E-1,(113[&rate=5.174782404162277E-4]:6.036849718675E-1,9[&rate=5.174782404162277E-4]:5.954657937854E-1)[&rate=5.174782404162277E-4]:1.063313769728E-2)[&rate=5.174782404162277E-4]:1.513244874879E-1,112[&rate=5.174782404162277E-4]:7.656425970527E-1)[&rate=5.174782404162277E-4]:5.019954714611E-2)[&rate=5.174782404162277E-4]:1.946386765979E-2)[&rate=5.174782404162277E-4]:2.246824589518E-2)[&rate=5.174782404162277E-4]:2.680006255278E-1)[&rate=5.174782404162277E-4]:4.126732887447E-1,((((11[&rate=5.174782404162277E-4]:6.245472266757E-1,140[&rate=5.174782404162277E-4]:6.05369144484E-1)[&rate=5.174782404162277E-4]:1.309383162451E-1,((20[&rate=5.174782404162277E-4]:7.007178103526E-1,25[&rate=5.174782404162277E-4]:7.198958925444E-1)[&rate=5.174782404162277E-4]:7.285207155855E-2,23[&rate=5.174782404162277E-4]:7.817890599933E-1)[&rate=5.174782404162277E-4]:5.862798977679E-2)[&rate=5.174782404162277E-4]:7.148271797577E-1,(102[&rate=5.174782404162277E-4]:1.222154031858E-1,(24[&rate=5.174782404162277E-4]:9.133082545603E-1,(1[&rate=5.174782404162277E-4]:2.486264160367E-2,(21[&rate=5.174782404162277E-4]:6.336482641458E-1,28[&rate=5.174782404162277E-4]:6.583057983923E-1)[&rate=5.174782404162277E-4]:1.528582130743E-1)[&rate=5.174782404162277E-4]:1.076236951484E-1)[&rate=5.174782404162277E-4]:3.705509842419E-1)[&rate=5.174782404162277E-4]:2.823438948352E-1)[&rate=5.174782404162277E-4]:2.545727971698E-2,((145[&rate=5.174782404162277E-4]:3.350582093636E-1,(141[&rate=5.174782404162277E-4]:2.034596228313E-1,144[&rate=5.174782404162277E-4]:2.007198968039E-1)[&rate=5.174782404162277E-4]:1.288588605047E-1)[&rate=5.174782404162277E-4]:4.742244200559E-1,142[&rate=5.174782404162277E-4]:8.092826294195E-1)[&rate=5.174782404162277E-4]:8.673092907843E-1)[&rate=5.174782404162277E-4]:3.445899154863E-2)[&rate=5.174782404162277E-4]:2.434810980555E-1)[&rate=5.174782404162277E-4]:6.347826367433E-1)[&rate=5.174782404162277E-4]:1.78076936057E-1,(40[&rate=5.174782404162277E-4]:5.261067922893E-1,(97[&rate=5.174782404162277E-4]:3.012329285513E-1,147[&rate=5.174782404162277E-4]:4.296482290979E-1)[&rate=5.174782404162277E-4]:1.538356123717E-1)[&rate=5.174782404162277E-4]:1.606583680445E-2)[&rate=5.174782404162277E-4]:9.167679624559E-2,(((98[&rate=5.174782404162277E-4]:6.777088550636E-1,((100[&rate=5.174782404162277E-4]:4.155151417546E-1,94[&rate=5.174782404162277E-4]:4.155151417546E-1)[&rate=5.174782404162277E-4]:7.015261177075E-2,95[&rate=5.174782404162277E-4]:5.703672070774E-1)[&rate=5.174782404162277E-4]:1.182706097349E-1)[&rate=5.174782404162277E-4]:1.918420862575E-3,(96[&rate=5.174782404162277E-4]:5.656077948973E-1,99[&rate=5.174782404162277E-4]:6.011269205802E-1)[&rate=5.174782404162277E-4]:1.003582788432E-1)[&rate=5.174782404162277E-4]:2.420266441684E-2,((146[&rate=5.174782404162277E-4]:4.637175234202E-1,39[&rate=5.174782404162277E-4]:3.434989441853E-1)[&rate=5.174782404162277E-4]:1.980787482242E-1,(16[&rate=5.174782404162277E-4]:2.566465274149E0,(2[&rate=5.174782404162277E-4]:9.877838658642E-1,((22[&rate=5.174782404162277E-4]:3.81220794706E-1,27[&rate=5.174782404162277E-4]:3.976591508704E-1)[&rate=5.174782404162277E-4]:4.45934611204E-1,((26[&rate=5.174782404162277E-4]:7.20770509668E-1,(7[&rate=5.174782404162277E-4]:4.040566951756E-1,8[&rate=5.174782404162277E-4]:4.040566951756E-1)[&rate=5.174782404162277E-4]:2.098644994239E-1)[&rate=5.174782404162277E-4]:2.465120198313E-2,31[&rate=5.174782404162277E-4]:7.892573280895E-1)[&rate=5.174782404162277E-4]:9.269259836851E-2)[&rate=5.174782404162277E-4]:3.332311996802E-1)[&rate=5.174782404162277E-4]:1.449914284997E0)[&rate=5.174782404162277E-4]:6.060534437792E-2)[&rate=5.174782404162277E-4]:3.383694738719E-2)[&rate=5.174782404162277E-4]:5.84347855426E-2)[&rate=5.174782404162277E-4]:3.814434105658E-1,38[&rate=5.174782404162277E-4]:9.46986824976E-1)[&rate=5.174782404162277E-4]:3.13891613295E-1)[&rate=5.174782404162277E-4]:1.369928667185E-1,(((((56[&rate=5.174782404162277E-4]:2.870032196303E-1,55[&rate=5.174782404162277E-4]:2.870032196303E-1)[&rate=5.174782404162277E-4]:1.53999032813E-1,(37[&rate=5.174782404162277E-4]:4.795474327847E-1,((58[&rate=5.174782404162277E-4]:1.896801304795E-1,57[&rate=5.174782404162277E-4]:1.732866878565E-1)[&rate=5.174782404162277E-4]:1.28650099851E-1,59[&rate=5.174782404162277E-4]:2.992045472704E-1)[&rate=5.174782404162277E-4]:1.42091519394E-1)[&rate=5.174782404162277E-4]:7.902907090518E-3)[&rate=5.174782404162277E-4]:3.125647323645E-2,54[&rate=5.174782404162277E-4]:4.422040808712E-1)[&rate=5.174782404162277E-4]:3.268149818462E-1,68[&rate=5.174782404162277E-4]:7.580901009686E-1)[&rate=5.174782404162277E-4]:3.836524805176E-1,(125[&rate=5.174782404162277E-4]:7.076674477644E-1,((53[&rate=5.174782404162277E-4]:7.859565438339E-1,(((((70[&rate=5.174782404162277E-4]:4.183841618386E-1,76[&rate=5.174782404162277E-4]:4.567403262221E-1)[&rate=5.174782404162277E-4]:1.005533606926E-2,74[&rate=5.174782404162277E-4]:4.667956622913E-1)[&rate=5.174782404162277E-4]:7.421324781535E-2,75[&rate=5.174782404162277E-4]:5.410089101067E-1)[&rate=5.174782404162277E-4]:2.792314891336E-1,((80[&rate=5.174782404162277E-4]:5.335447118452E-2,81[&rate=5.174782404162277E-4]:5.335447118452E-2)[&rate=5.174782404162277E-4]:5.055279131138E-1,(73[&rate=5.174782404162277E-4]:5.196640463973E-1,(77[&rate=5.174782404162277E-4]:4.786221046663E-1,(((72[&rate=5.174782404162277E-4]:9.51706596568E-2,78[&rate=5.174782404162277E-4]:1.170884678761E-1)[&rate=5.174782404162277E-4]:2.94942355607E-1,(71[&rate=5.174782404162277E-4]:5.775894056221E-2,79[&rate=5.174782404162277E-4]:8.515620083624E-2)[&rate=5.174782404162277E-4]:3.268746226469E-1)[&rate=5.174782404162277E-4]:2.245684001668E-2,82[&rate=5.174782404162277E-4]:4.427068415818E-1)[&rate=5.174782404162277E-4]:8.51800281042E-3)[&rate=5.174782404162277E-4]:3.556248967632E-2)[&rate=5.174782404162277E-4]:8.853340639411E-2)[&rate=5.174782404162277E-4]:2.120429464489E-1)[&rate=5.174782404162277E-4]:6.06664368494E-1,((137[&rate=5.174782404162277E-4]:5.257386458326E-1,133[&rate=5.174782404162277E-4]:4.846427554216E-1)[&rate=5.174782404162277E-4]:2.496188861914E-1,134[&rate=5.174782404162277E-4]:7.041246553118E-1)[&rate=5.174782404162277E-4]:7.282595644775E-1)[&rate=5.174782404162277E-4]:1.055148347116E-1)[&rate=5.174782404162277E-4]:2.494537257811E-2,((103[&rate=5.174782404162277E-4]:6.030858933402E-1,((12[&rate=5.174782404162277E-4]:3.380506149526E-1,5[&rate=5.174782404162277E-4]:2.996944505691E-1)[&rate=5.174782404162277E-4]:8.706244104292E-2,29[&rate=5.174782404162277E-4]:5.31962371064E-1)[&rate=5.174782404162277E-4]:3.04000234605E-1)[&rate=5.174782404162277E-4]:1.773715814302E0,52[&rate=5.174782404162277E-4]:7.125079730811E-1)[&rate=5.174782404162277E-4]:1.065906646422E-1)[&rate=5.174782404162277E-4]:1.071480450136E-1)[&rate=5.174782404162277E-4]:6.007418003886E-1)[&rate=5.174782404162277E-4]:2.014839147601E-1)[&rate=5.174782404162277E-4]:1.766612282899E-3,(66[&rate=5.174782404162277E-4]:3.623210133012E-1,((((126[&rate=5.174782404162277E-4]:1.018959222058E0,119[&rate=5.174782404162277E-4]:1.804661744701E0)[&rate=5.174782404162277E-4]:9.73109388927E-2,120[&rate=5.174782404162277E-4]:1.806082272635E0)[&rate=5.174782404162277E-4]:2.518539028003E-3,((138[&rate=5.174782404162277E-4]:3.735232606044E-1,136[&rate=5.174782404162277E-4]:2.420164112892E-1)[&rate=5.174782404162277E-4]:4.930495636529E-1,135[&rate=5.174782404162277E-4]:6.665728242573E-1)[&rate=5.174782404162277E-4]:8.899731928854E-1)[&rate=5.174782404162277E-4]:4.883934685433E-1,(67[&rate=5.174782404162277E-4]:2.083760897771E-1,((124[&rate=5.174782404162277E-4]:3.444226146719E-1,123[&rate=5.174782404162277E-4]:3.47154855109E-1)[&rate=5.174782404162277E-4]:1.306498276498E-2,122[&rate=5.174782404162277E-4]:3.60219837874E-1)[&rate=5.174782404162277E-4]:3.494288022438E-1)[&rate=5.174782404162277E-4]:1.516318890596E-1)[&rate=5.174782404162277E-4]:2.313034464493E-3)[&rate=5.174782404162277E-4]:4.349514574558E-1)[&rate=5.174782404162277E-4]:9.262282395156E-2)[&rate=5.174782404162277E-4]:1.569152738637E-2,32[&rate=5.174782404162277E-4]:2.06553152457E-2)[&rate=5.174782404162277E-4]:7.254907828916E-2,34[&rate=5.174782404162277E-4]:1.151222017539E-1);
tree STATE_82350000 [&joint=-20985.58898160497,lnP=-20985.58898160497] = [&R] (33[&rate=5.616445625258386E-4]:1.719744853694E-1,(34[&rate=5.616445625258386E-4]:1.314399071604E-1,((((66[&rate=5.616445625258386E-4]:3.193235816869E-1,((126[&rate=5.616445625258386E-4]:1.01399342942E0,120[&rate=5.616445625258386E-4]:1.703805541105E0)[&rate=5.616445625258386E-4]:7.35330165097E-2,(119[&rate=5.616445625258386E-4]:1.117643618356E0,((138[&rate=5.616445625258386E-4]:2.467959534957E-1,136[&rate=5.616445625258386E-4]:1.152891041805E-1)[&rate=5.616445625258386E-4]:4.326614800674E-1,135[&rate=5.616445625258386E-4]:4.79457433563E-1)[&rate=5.616445625258386E-4]:2.902409793138E-1)[&rate=5.616445625258386E-4]:7.555853502173E-1)[&rate=5.616445625258386E-4]:4.789713254422E-1)[&rate=5.616445625258386E-4]:9.97929334046E-2,(67[&rate=5.616445625258386E-4]:2.672916287832E-1,((123[&rate=5.616445625258386E-4]:2.655674304121E-2,124[&rate=5.616445625258386E-4]:2.382450260408E-2)[&rate=5.616445625258386E-4]:3.29586167402E-1,122[&rate=5.616445625258386E-4]:3.561429104432E-1)[&rate=5.616445625258386E-4]:4.124212686807E-1)[&rate=5.616445625258386E-4]:1.518248863083E-1)[&rate=5.616445625258386E-4]:4.796062136751E-1,(((((127[&rate=5.616445625258386E-4]:2.329688985874E0,121[&rate=5.616445625258386E-4]:1.888593095463E0)[&rate=5.616445625258386E-4]:5.346883081433E-1,35[&rate=5.616445625258386E-4]:2.972540063462E-1)[&rate=5.616445625258386E-4]:5.580686926653E-3,36[&rate=5.616445625258386E-4]:3.494100357386E-1)[&rate=5.616445625258386E-4]:1.991054236657E-2,((((65[&rate=5.616445625258386E-4]:2.922803868617E-1,((64[&rate=5.616445625258386E-4]:3.10726252639E-1,62[&rate=5.616445625258386E-4]:3.5182214305E-1)[&rate=5.616445625258386E-4]:9.281361251272E-2,60[&rate=5.616445625258386E-4]:2.52854933645E-1)[&rate=5.616445625258386E-4]:3.942545321676E-2)[&rate=5.616445625258386E-4]:3.285812172054E-1,(61[&rate=5.616445625258386E-4]:4.43637744862E-1,63[&rate=5.616445625258386E-4]:4.025418544509E-1)[&rate=5.616445625258386E-4]:3.690046811229E-1)[&rate=5.616445625258386E-4]:8.221953587619E-1,(((131[&rate=5.616445625258386E-4]:1.888944004889E-1,((132[&rate=5.616445625258386E-4]:9.56834208254E-2,129[&rate=5.616445625258386E-4]:9.294369479804E-2)[&rate=5.616445625258386E-4]:5.584187153914E-2,130[&rate=5.616445625258386E-4]:1.487855663372E-1)[&rate=5.616445625258386E-4]:3.736910812433E-2)[&rate=5.616445625258386E-4]:2.412545408846E-1,(69[&rate=5.616445625258386E-4]:5.603527816013E-1,118[&rate=5.616445625258386E-4]:5.493938774916E-1)[&rate=5.616445625258386E-4]:1.500163922441E-2)[&rate=5.616445625258386E-4]:1.06814469729E0,128[&rate=5.616445625258386E-4]:1.492814186609E0)[&rate=5.616445625258386E-4]:2.297570740314E-3)[&rate=5.616445625258386E-4]:3.351005097215E-1,(45[&rate=5.616445625258386E-4]:9.674185779994E-1,((((44[&rate=5.616445625258386E-4]:1.585731255295E-1,47[&rate=5.616445625258386E-4]:1.640376064037E-1)[&rate=5.616445625258386E-4]:3.366152049341E-1,51[&rate=5.616445625258386E-4]:4.733304069663E-1)[&rate=5.616445625258386E-4]:9.923412292088E-2,(((48[&rate=5.616445625258386E-4]:1.263782171486E-1,42[&rate=5.616445625258386E-4]:8.812685102837E-2)[&rate=5.616445625258386E-4]:2.255509714237E-1,41[&rate=5.616445625258386E-4]:3.082133415778E-1)[&rate=5.616445625258386E-4]:1.436513214262E-1,(46[&rate=5.616445625258386E-4]:4.785116781438E-1,43[&rate=5.616445625258386E-4]:4.785116781438E-1)[&rate=5.616445625258386E-4]:2.799779360321E-2)[&rate=5.616445625258386E-4]:9.337746251169E-2)[&rate=5.616445625258386E-4]:4.824065162234E-2,(50[&rate=5.616445625258386E-4]:5.562211563658E-1,49[&rate=5.616445625258386E-4]:5.562211563658E-1)[&rate=5.616445625258386E-4]:5.911954426951E-2)[&rate=5.616445625258386E-4]:3.274877134297E-1)[&rate=5.616445625258386E-4]:8.939747678034E-2)[&rate=5.616445625258386E-4]:2.13000918561E-2)[&rate=5.616445625258386E-4]:1.828803277996E-1,(38[&rate=5.616445625258386E-4]:7.960102525874E-1,(((((101[&rate=5.616445625258386E-4]:1.246900691873E0,(((((((148[&rate=5.616445625258386E-4]:2.974573613895E-1,143[&rate=5.616445625258386E-4]:2.947176353622E-1)[&rate=5.616445625258386E-4]:2.759435832623E-1,116[&rate=5.616445625258386E-4]:5.350447802681E-1)[&rate=5.616445625258386E-4]:5.853727280131E-2,((139[&rate=5.616445625258386E-4]:2.325276932069E-1,111[&rate=5.616445625258386E-4]:5.718522745354E-2)[&rate=5.616445625258386E-4]:5.204742173269E-1,106[&rate=5.616445625258386E-4]:5.612210886161E-1)[&rate=5.616445625258386E-4]:9.263493705611E-2)[&rate=5.616445625258386E-4]:1.984256138646E-1,((((104[&rate=5.616445625258386E-4]:1.270722618161E-1,114[&rate=5.616445625258386E-4]:6.679828921331E-2)[&rate=5.616445625258386E-4]:1.518614882373E-1,108[&rate=5.616445625258386E-4]:2.76194024026E-1)[&rate=5.616445625258386E-4]:1.320041513687E-1,(107[&rate=5.616445625258386E-4]:2.266426925629E-1,109[&rate=5.616445625258386E-4]:2.458207747546E-1)[&rate=5.616445625258386E-4]:1.842952088592E-1)[&rate=5.616445625258386E-4]:3.882119613619E-1,(115[&rate=5.616445625258386E-4]:6.202616032927E-1,(19[&rate=5.616445625258386E-4]:6.05610729463E-1,13[&rate=5.616445625258386E-4]:5.672545650793E-1)[&rate=5.616445625258386E-4]:1.351988190353E-1)[&rate=5.616445625258386E-4]:1.186142868885E-1)[&rate=5.616445625258386E-4]:5.313177675277E-2)[&rate=5.616445625258386E-4]:2.265983080626E-1,(((112[&rate=5.616445625258386E-4]:5.586938287398E-1,113[&rate=5.616445625258386E-4]:5.586938287398E-1)[&rate=5.616445625258386E-4]:1.174793227914E-1,((30[&rate=5.616445625258386E-4]:3.433205856853E-1,4[&rate=5.616445625258386E-4]:1.707178459593E-1)[&rate=5.616445625258386E-4]:3.647393125907E-1,((9[&rate=5.616445625258386E-4]:2.894332318131E-1,117[&rate=5.616445625258386E-4]:3.003921359228E-1)[&rate=5.616445625258386E-4]:2.817110028248E-1,(17[&rate=5.616445625258386E-4]:3.36843736586E-1,14[&rate=5.616445625258386E-4]:2.984875722023E-1)[&rate=5.616445625258386E-4]:2.808758405177E-1)[&rate=5.616445625258386E-4]:1.362799240521E-2)[&rate=5.616445625258386E-4]:8.318174640593E-2)[&rate=5.616445625258386E-4]:1.810388646189E-1,(110[&rate=5.616445625258386E-4]:6.295104250201E-1,105[&rate=5.616445625258386E-4]:6.07592616801E-1)[&rate=5.616445625258386E-4]:2.222221390752E-1)[&rate=5.616445625258386E-4]:2.435857396685E-1)[&rate=5.616445625258386E-4]:1.49267182366E-1,(((24[&rate=5.616445625258386E-4]:1.056415210126E0,((28[&rate=5.616445625258386E-4]:3.827832471894E-1,21[&rate=5.616445625258386E-4]:3.581257129429E-1)[&rate=5.616445625258386E-4]:4.787561200987E-1,1[&rate=5.616445625258386E-4]:7.523799742514E-2)[&rate=5.616445625258386E-4]:2.003552948922E-1)[&rate=5.616445625258386E-4]:2.466938172786E-1,(((23[&rate=5.616445625258386E-4]:6.30656070938E-1,(25[&rate=5.616445625258386E-4]:4.490551838464E-1,20[&rate=5.616445625258386E-4]:4.298771016547E-1)[&rate=5.616445625258386E-4]:1.925597912013E-1)[&rate=5.616445625258386E-4]:3.767992491804E-1,(140[&rate=5.616445625258386E-4]:7.586668038533E-1,11[&rate=5.616445625258386E-4]:7.77844886045E-1)[&rate=5.616445625258386E-4]:1.446789272242E-1)[&rate=5.616445625258386E-4]:1.904185167406E-1,102[&rate=5.616445625258386E-4]:4.718890535236E-2)[&rate=5.616445625258386E-4]:9.427628643545E-2)[&rate=5.616445625258386E-4]:1.620312457441E-2,(((145[&rate=5.616445625258386E-4]:1.184224726668E-1,144[&rate=5.616445625258386E-4]:1.129430206118E-1)[&rate=5.616445625258386E-4]:1.320106451563E-1,141[&rate=5.616445625258386E-4]:2.476933917955E-1)[&rate=5.616445625258386E-4]:4.423146046146E-1,142[&rate=5.616445625258386E-4]:6.927477224377E-1)[&rate=5.616445625258386E-4]:7.114959363903E-1)[&rate=5.616445625258386E-4]:1.842401908273E-2)[&rate=5.616445625258386E-4]:1.136049770453E-1,((((87[&rate=5.616445625258386E-4]:1.212797057101E-1,((84[&rate=5.616445625258386E-4]:1.320174818059E-4,93[&rate=5.616445625258386E-4]:1.383064761882E-2)[&rate=5.616445625258386E-4]:1.109176787413E-1,(92[&rate=5.616445625258386E-4]:5.876607327025E-2,(90[&rate=5.616445625258386E-4]:4.11081402963E-2,91[&rate=5.616445625258386E-4]:4.11081402963E-2)[&rate=5.616445625258386E-4]:1.765793297396E-2)[&rate=5.616445625258386E-4]:6.598225308988E-2)[&rate=5.616445625258386E-4]:1.0230009487E-2)[&rate=5.616445625258386E-4]:5.017150688908E-1,((89[&rate=5.616445625258386E-4]:4.950294440453E-2,88[&rate=5.616445625258386E-4]:3.580431426751E-2)[&rate=5.616445625258386E-4]:3.466107826179E-1,((86[&rate=5.616445625258386E-4]:9.24885462095E-2,83[&rate=5.616445625258386E-4]:9.24885462095E-2)[&rate=5.616445625258386E-4]:2.149279208137E-1,85[&rate=5.616445625258386E-4]:3.074164670232E-1)[&rate=5.616445625258386E-4]:7.499862986217E-2)[&rate=5.616445625258386E-4]:2.405796777155E-1)[&rate=5.616445625258386E-4]:7.561744907856E-1,(6[&rate=5.616445625258386E-4]:6.851260006727E-1,(18[&rate=5.616445625258386E-4]:6.185794191498E-1,(10[&rate=5.616445625258386E-4]:2.516617737709E-1,15[&rate=5.616445625258386E-4]:2.900179381544E-1)[&rate=5.616445625258386E-4]:3.203423029131E-1)[&rate=5.616445625258386E-4]:1.29560280153E-1)[&rate=5.616445625258386E-4]:2.063720318372E-1)[&rate=5.616445625258386E-4]:7.267187961905E-3,3[&rate=5.616445625258386E-4]:8.467104259513E-1)[&rate=5.616445625258386E-4]:4.402471605116E-1)[&rate=5.616445625258386E-4]:9.626828314374E-1)[&rate=5.616445625258386E-4]:3.344112421145E-1,39[&rate=5.616445625258386E-4]:6.081477749935E-1)[&rate=5.616445625258386E-4]:5.359250536196E-2,((40[&rate=5.616445625258386E-4]:4.740275012007E-1,147[&rate=5.616445625258386E-4]:5.31404550381E-1)[&rate=5.616445625258386E-4]:2.295570435576E-2,146[&rate=5.616445625258386E-4]:6.172017847913E-1)[&rate=5.616445625258386E-4]:1.647570747991E-1)[&rate=5.616445625258386E-4]:5.02352802967E-2,((2[&rate=5.616445625258386E-4]:9.707208750053E-1,(((22[&rate=5.616445625258386E-4]:4.11201818685E-1,27[&rate=5.616445625258386E-4]:4.276401748494E-1)[&rate=5.616445625258386E-4]:2.724433893204E-1,31[&rate=5.616445625258386E-4]:7.384397285534E-1)[&rate=5.616445625258386E-4]:6.514612059699E-2,(26[&rate=5.616445625258386E-4]:6.340600879759E-1,(7[&rate=5.616445625258386E-4]:3.026575739009E-1,8[&rate=5.616445625258386E-4]:3.026575739009E-1)[&rate=5.616445625258386E-4]:2.245531990064E-1)[&rate=5.616445625258386E-4]:1.256901447362E-1)[&rate=5.616445625258386E-4]:3.94532286129E-1)[&rate=5.616445625258386E-4]:1.640743377355E0,16[&rate=5.616445625258386E-4]:2.740231375648E0)[&rate=5.616445625258386E-4]:5.723711112109E-2)[&rate=5.616445625258386E-4]:4.11250601135E-2,((97[&rate=5.616445625258386E-4]:5.925245515226E-1,(96[&rate=5.616445625258386E-4]:6.361235774627E-1,99[&rate=5.616445625258386E-4]:6.716427031456E-1)[&rate=5.616445625258386E-4]:1.421933237868E-1)[&rate=5.616445625258386E-4]:3.287265992753E-2,(98[&rate=5.616445625258386E-4]:7.215779199921E-1,((100[&rate=5.616445625258386E-4]:3.379548825018E-1,94[&rate=5.616445625258386E-4]:3.379548825018E-1)[&rate=5.616445625258386E-4]:1.629978946349E-1,95[&rate=5.616445625258386E-4]:5.856522306887E-1)[&rate=5.616445625258386E-4]:1.468546510521E-1)[&rate=5.616445625258386E-4]:1.032728433705E-1)[&rate=5.616445625258386E-4]:5.666515794934E-2)[&rate=5.616445625258386E-4]:1.112156427507E-1)[&rate=5.616445625258386E-4]:3.119807573672E-1)[&rate=5.616445625258386E-4]:3.930971653275E-1)[&rate=5.616445625258386E-4]:2.465920301757E-2,((((((58[&rate=5.616445625258386E-4]:2.507769137505E-1,(57[&rate=5.616445625258386E-4]:1.451089116392E-1,54[&rate=5.616445625258386E-4]:1.041253050818E-1)[&rate=5.616445625258386E-4]:8.927455948833E-2)[&rate=5.616445625258386E-4]:3.825214363645E-2,(37[&rate=5.616445625258386E-4]:2.727433384443E-1,(56[&rate=5.616445625258386E-4]:1.180210453719E-1,55[&rate=5.616445625258386E-4]:1.180210453719E-1)[&rate=5.616445625258386E-4]:1.082742056405E-1)[&rate=5.616445625258386E-4]:3.541140200274E-2)[&rate=5.616445625258386E-4]:1.465498993111E-1,59[&rate=5.616445625258386E-4]:4.16453273638E-1)[&rate=5.616445625258386E-4]:1.409627618571E-1,68[&rate=5.616445625258386E-4]:5.082357076261E-1)[&rate=5.616445625258386E-4]:6.386962381992E-1,((((103[&rate=5.616445625258386E-4]:7.72362134623E-1,((12[&rate=5.616445625258386E-4]:1.348202790982E-1,5[&rate=5.616445625258386E-4]:9.646411471475E-2)[&rate=5.616445625258386E-4]:3.93370822878E-1,29[&rate=5.616445625258386E-4]:6.350404170447E-1)[&rate=5.616445625258386E-4]:3.70198429907E-1)[&rate=5.616445625258386E-4]:1.676534774364E0,52[&rate=5.616445625258386E-4]:7.846031744258E-1)[&rate=5.616445625258386E-4]:1.489444754597E-1,(53[&rate=5.616445625258386E-4]:8.378426729654E-1,((133[&rate=5.616445625258386E-4]:8.727700660575E-1,(134[&rate=5.616445625258386E-4]:3.716775677432E-1,137[&rate=5.616445625258386E-4]:4.429104444554E-1)[&rate=5.616445625258386E-4]:4.709555120132E-1)[&rate=5.616445625258386E-4]:6.844627748883E-1,((75[&rate=5.616445625258386E-4]:7.447111980095E-1,((70[&rate=5.616445625258386E-4]:4.394597111333E-1,76[&rate=5.616445625258386E-4]:4.778158755167E-1)[&rate=5.616445625258386E-4]:1.319046549049E-2,74[&rate=5.616445625258386E-4]:4.910063410072E-1)[&rate=5.616445625258386E-4]:2.537048570023E-1)[&rate=5.616445625258386E-4]:2.616305834996E-2,((((82[&rate=5.616445625258386E-4]:3.38004819533E-1,79[&rate=5.616445625258386E-4]:3.29785641451E-1)[&rate=5.616445625258386E-4]:4.12280177455E-3,(78[&rate=5.616445625258386E-4]:1.043363296367E-1,72[&rate=5.616445625258386E-4]:8.241852141739E-2)[&rate=5.616445625258386E-4]:2.295721135888E-1)[&rate=5.616445625258386E-4]:6.192669468418E-2,(73[&rate=5.616445625258386E-4]:3.275885150039E-1,(77[&rate=5.616445625258386E-4]:3.001352656983E-1,71[&rate=5.616445625258386E-4]:2.371215670681E-1)[&rate=5.616445625258386E-4]:2.197379725094E-2)[&rate=5.616445625258386E-4]:1.093425133166E-1)[&rate=5.616445625258386E-4]:3.686309759288E-2,(80[&rate=5.616445625258386E-4]:8.295767529595E-2,81[&rate=5.616445625258386E-4]:8.295767529595E-2)[&rate=5.616445625258386E-4]:3.415213821243E-1)[&rate=5.616445625258386E-4]:2.970801304461E-1)[&rate=5.616445625258386E-4]:7.507421462302E-1)[&rate=5.616445625258386E-4]:6.268932898788E-2)[&rate=5.616445625258386E-4]:8.75082556087E-2)[&rate=5.616445625258386E-4]:2.079431731812E-1,125[&rate=5.616445625258386E-4]:9.229115880941E-1)[&rate=5.616445625258386E-4]:3.906870243979E-1)[&rate=5.616445625258386E-4]:2.858969057996E-1,32[&rate=5.616445625258386E-4]:1.767070034351E-4)[&rate=5.616445625258386E-4]:3.827371793154E-2)[&rate=5.616445625258386E-4]:7.107167400638E-2)[&rate=5.616445625258386E-4]:5.697293437329E-2);
tree STATE_82440000 [&joint=-20989.13375676499,lnP=-20989.13375676499] = [&R] (((34[&rate=5.521562277378593E-4]:5.432495318478E-2,(((67[&rate=5.521562277378593E-4]:1.362931084036E-1,(122[&rate=5.521562277378593E-4]:1.260258693591E-1,(123[&rate=5.521562277378593E-4]:7.42770801157E-2,124[&rate=5.521562277378593E-4]:7.154483967857E-2)[&rate=5.521562277378593E-4]:5.174878924335E-2)[&rate=5.521562277378593E-4]:5.115397893852E-1)[&rate=5.521562277378593E-4]:3.144045514116E-1,(((119[&rate=5.521562277378593E-4]:1.240249593258E0,((138[&rate=5.521562277378593E-4]:4.718089959925E-1,136[&rate=5.521562277378593E-4]:3.403021466773E-1)[&rate=5.521562277378593E-4]:4.460470803678E-1,135[&rate=5.521562277378593E-4]:7.178560763602E-1)[&rate=5.521562277378593E-4]:1.744483114184E-1)[&rate=5.521562277378593E-4]:6.023613098084E-1,126[&rate=5.521562277378593E-4]:1.056908380423E0)[&rate=5.521562277378593E-4]:3.05441601559E-1,(120[&rate=5.521562277378593E-4]:1.961352700288E0,66[&rate=5.521562277378593E-4]:2.436639891788E-2)[&rate=5.521562277378593E-4]:9.080939337875E-2)[&rate=5.521562277378593E-4]:3.355218675186E-1)[&rate=5.521562277378593E-4]:4.163446364264E-1,(((57[&rate=5.521562277378593E-4]:6.275310526246E-1,((59[&rate=5.521562277378593E-4]:4.557990482428E-1,(54[&rate=5.521562277378593E-4]:2.40732564988E-1,(58[&rate=5.521562277378593E-4]:2.807615025817E-1,37[&rate=5.521562277378593E-4]:2.998871856418E-1)[&rate=5.521562277378593E-4]:1.734811158664E-2)[&rate=5.521562277378593E-4]:1.768151171346E-1)[&rate=5.521562277378593E-4]:3.598603589518E-2,(56[&rate=5.521562277378593E-4]:3.346942746394E-1,55[&rate=5.521562277378593E-4]:3.346942746394E-1)[&rate=5.521562277378593E-4]:1.48894088187E-1)[&rate=5.521562277378593E-4]:1.330137280495E-1)[&rate=5.521562277378593E-4]:1.01748441211E-1,68[&rate=5.521562277378593E-4]:6.773669255295E-1)[&rate=5.521562277378593E-4]:4.51704926882E-1,(((52[&rate=5.521562277378593E-4]:5.332212650398E-1,(((137[&rate=5.521562277378593E-4]:4.409289079263E-1,134[&rate=5.521562277378593E-4]:3.696960312141E-1)[&rate=5.521562277378593E-4]:1.509180495886E-2,133[&rate=5.521562277378593E-4]:4.149248224741E-1)[&rate=5.521562277378593E-4]:7.138084560945E-1,(103[&rate=5.521562277378593E-4]:6.486263311221E-1,((12[&rate=5.521562277378593E-4]:1.197370293927E-1,5[&rate=5.521562277378593E-4]:8.138086500921E-2)[&rate=5.521562277378593E-4]:1.869916921521E-1,29[&rate=5.521562277378593E-4]:4.135780366133E-1)[&rate=5.521562277378593E-4]:4.679250068376E-1)[&rate=5.521562277378593E-4]:1.370517906351E0)[&rate=5.521562277378593E-4]:1.783707621281E-1)[&rate=5.521562277378593E-4]:2.352619656349E-1,(53[&rate=5.521562277378593E-4]:6.515943499402E-1,((75[&rate=5.521562277378593E-4]:6.525322135473E-1,(74[&rate=5.521562277378593E-4]:5.671113354353E-1,(70[&rate=5.521562277378593E-4]:5.14608694151E-1,76[&rate=5.521562277378593E-4]:5.529648585345E-1)[&rate=5.521562277378593E-4]:1.414647690077E-2)[&rate=5.521562277378593E-4]:8.542087811201E-2)[&rate=5.521562277378593E-4]:2.694753028077E-1,(((((79[&rate=5.521562277378593E-4]:2.774978996149E-1,82[&rate=5.521562277378593E-4]:2.857170776969E-1)[&rate=5.521562277378593E-4]:6.786149029671E-2,((72[&rate=5.521562277378593E-4]:8.832654463263E-2,78[&rate=5.521562277378593E-4]:1.102443528519E-1)[&rate=5.521562277378593E-4]:2.142116926463E-1,71[&rate=5.521562277378593E-4]:2.970587852242E-1)[&rate=5.521562277378593E-4]:2.090334441338E-2)[&rate=5.521562277378593E-4]:1.50500305671E-1,73[&rate=5.521562277378593E-4]:5.369555859934E-1)[&rate=5.521562277378593E-4]:1.590429209621E-1,(80[&rate=5.521562277378593E-4]:3.88368712232E-2,81[&rate=5.521562277378593E-4]:3.88368712232E-2)[&rate=5.521562277378593E-4]:6.078465672391E-1)[&rate=5.521562277378593E-4]:3.418392885956E-3,77[&rate=5.521562277378593E-4]:6.939374477867E-1)[&rate=5.521562277378593E-4]:2.225906165136E-1)[&rate=5.521562277378593E-4]:4.760498921973E-1)[&rate=5.521562277378593E-4]:1.086921594232E-1)[&rate=5.521562277378593E-4]:3.242339072061E-1,125[&rate=5.521562277378593E-4]:8.741379029082E-1)[&rate=5.521562277378593E-4]:4.2160061617E-1)[&rate=5.521562277378593E-4]:2.856910816025E-1)[&rate=5.521562277378593E-4]:5.02963555732E-2)[&rate=5.521562277378593E-4]:9.025207043993E-3,(32[&rate=5.521562277378593E-4]:3.605021247497E-2,(((35[&rate=5.521562277378593E-4]:1.073260640607E-1,((121[&rate=5.521562277378593E-4]:1.831700874085E0,(127[&rate=5.521562277378593E-4]:2.270755668203E0,((((132[&rate=5.521562277378593E-4]:1.963497249971E-1,129[&rate=5.521562277378593E-4]:1.936099989697E-1)[&rate=5.521562277378593E-4]:7.012214790503E-4,(131[&rate=5.521562277378593E-4]:8.335398497791E-2,130[&rate=5.521562277378593E-4]:8.061425895056E-2)[&rate=5.521562277378593E-4]:1.136969614982E-1)[&rate=5.521562277378593E-4]:3.716274293276E-1,(118[&rate=5.521562277378593E-4]:5.843143238497E-1,69[&rate=5.521562277378593E-4]:5.952732279594E-1)[&rate=5.521562277378593E-4]:1.186106272966E-1)[&rate=5.521562277378593E-4]:6.416112578531E-1,((((60[&rate=5.521562277378593E-4]:1.705323932028E-1,65[&rate=5.521562277378593E-4]:1.705323932028E-1)[&rate=5.521562277378593E-4]:8.01627229669E-2,(62[&rate=5.521562277378593E-4]:3.193455042476E-1,64[&rate=5.521562277378593E-4]:2.782496138365E-1)[&rate=5.521562277378593E-4]:1.231304338399E-1)[&rate=5.521562277378593E-4]:2.490491949014E-1,(61[&rate=5.521562277378593E-4]:5.601540417324E-2,63[&rate=5.521562277378593E-4]:1.491951376219E-2)[&rate=5.521562277378593E-4]:6.355097288156E-1)[&rate=5.521562277378593E-4]:4.31135003415E-1,128[&rate=5.521562277378593E-4]:9.829341090066E-1)[&rate=5.521562277378593E-4]:2.218760725955E-1)[&rate=5.521562277378593E-4]:2.758932221774E-2)[&rate=5.521562277378593E-4]:2.041096292628E-3)[&rate=5.521562277378593E-4]:2.511873856486E-1,36[&rate=5.521562277378593E-4]:3.436204939147E-3)[&rate=5.521562277378593E-4]:1.504652015873E-1)[&rate=5.521562277378593E-4]:2.533445606559E-1,(45[&rate=5.521562277378593E-4]:7.030065986028E-1,(((49[&rate=5.521562277378593E-4]:1.798663802511E-1,50[&rate=5.521562277378593E-4]:1.798663802511E-1)[&rate=5.521562277378593E-4]:4.344153864211E-1,((47[&rate=5.521562277378593E-4]:9.401989582076E-2,44[&rate=5.521562277378593E-4]:8.855541494651E-2)[&rate=5.521562277378593E-4]:4.799762578952E-1,51[&rate=5.521562277378593E-4]:5.466737493445E-1)[&rate=5.521562277378593E-4]:7.307249820186E-2)[&rate=5.521562277378593E-4]:1.496744476504E-2,((46[&rate=5.521562277378593E-4]:4.753298373318E-1,43[&rate=5.521562277378593E-4]:4.753298373318E-1)[&rate=5.521562277378593E-4]:4.542737094525E-2,((48[&rate=5.521562277378593E-4]:1.861454241182E-1,42[&rate=5.521562277378593E-4]:1.47894057998E-1)[&rate=5.521562277378593E-4]:1.888003289439E-2,41[&rate=5.521562277378593E-4]:1.613096100182E-1)[&rate=5.521562277378593E-4]:3.048027895159E-1)[&rate=5.521562277378593E-4]:1.412788884059E-1)[&rate=5.521562277378593E-4]:4.916722323124E-2)[&rate=5.521562277378593E-4]:4.130349371102E-1)[&rate=5.521562277378593E-4]:4.957187236994E-1,(38[&rate=5.521562277378593E-4]:9.770337348212E-1,(40[&rate=5.521562277378593E-4]:6.717676501304E-1,((((100[&rate=5.521562277378593E-4]:6.652089542424E-2,94[&rate=5.521562277378593E-4]:6.652089542424E-2)[&rate=5.521562277378593E-4]:1.351692880786E-1,95[&rate=5.521562277378593E-4]:2.863896370549E-1)[&rate=5.521562277378593E-4]:4.806788862809E-1,((99[&rate=5.521562277378593E-4]:5.520662113919E-1,96[&rate=5.521562277378593E-4]:5.16547085709E-1)[&rate=5.521562277378593E-4]:1.83095055706E-1,98[&rate=5.521562277378593E-4]:7.133033436007E-1)[&rate=5.521562277378593E-4]:4.283621798637E-2)[&rate=5.521562277378593E-4]:3.683362905361E-2,(((101[&rate=5.521562277378593E-4]:7.885532564008E-1,(((((((23[&rate=5.521562277378593E-4]:7.182710684859E-1,(25[&rate=5.521562277378593E-4]:5.019467557769E-1,20[&rate=5.521562277378593E-4]:4.827686735852E-1)[&rate=5.521562277378593E-4]:2.272832168186E-1)[&rate=5.521562277378593E-4]:1.028153303434E-1,11[&rate=5.521562277378593E-4]:7.3615489198E-1)[&rate=5.521562277378593E-4]:3.952179719689E-2,140[&rate=5.521562277378593E-4]:7.564986069852E-1)[&rate=5.521562277378593E-4]:3.193311163495E-1,102[&rate=5.521562277378593E-4]:2.92543808689E-2)[&rate=5.521562277378593E-4]:1.389753976407E-2,(24[&rate=5.521562277378593E-4]:9.49469728487E-1,((21[&rate=5.521562277378593E-4]:4.267970753195E-1,28[&rate=5.521562277378593E-4]:4.51454609566E-1)[&rate=5.521562277378593E-4]:3.578541903276E-1,1[&rate=5.521562277378593E-4]:2.300743003064E-2)[&rate=5.521562277378593E-4]:1.456403806482E-1)[&rate=5.521562277378593E-4]:2.553260277623E-1)[&rate=5.521562277378593E-4]:2.41421590459E-1,((((((139[&rate=5.521562277378593E-4]:5.060880574881E-1,(106[&rate=5.521562277378593E-4]:7.173973416002E-2,111[&rate=5.521562277378593E-4]:8.817809032439E-2)[&rate=5.521562277378593E-4]:2.425675014103E-1)[&rate=5.521562277378593E-4]:2.273295068988E-1,(148[&rate=5.521562277378593E-4]:1.275713631596E-1,143[&rate=5.521562277378593E-4]:1.248316371323E-1)[&rate=5.521562277378593E-4]:3.921475710905E-1)[&rate=5.521562277378593E-4]:2.633158082462E-2,116[&rate=5.521562277378593E-4]:5.07694350691E-1)[&rate=5.521562277378593E-4]:5.380442348941E-1,((109[&rate=5.521562277378593E-4]:5.64419092738E-1,((107[&rate=5.521562277378593E-4]:3.590067772337E-1,108[&rate=5.521562277378593E-4]:3.562670512064E-1)[&rate=5.521562277378593E-4]:1.700069578499E-1,(104[&rate=5.521562277378593E-4]:1.470014331521E-1,114[&rate=5.521562277378593E-4]:8.672746054936E-2)[&rate=5.521562277378593E-4]:3.820123019315E-1)[&rate=5.521562277378593E-4]:1.622727546269E-2)[&rate=5.521562277378593E-4]:1.648951236859E-1,(115[&rate=5.521562277378593E-4]:5.045276528758E-1,(19[&rate=5.521562277378593E-4]:5.055085333479E-1,13[&rate=5.521562277378593E-4]:4.671523689642E-1)[&rate=5.521562277378593E-4]:1.195670647334E-1)[&rate=5.521562277378593E-4]:1.453345087536E-1)[&rate=5.521562277378593E-4]:3.958764239558E-1)[&rate=5.521562277378593E-4]:1.87105834342E-1,(((112[&rate=5.521562277378593E-4]:7.515244656416E-1,(30[&rate=5.521562277378593E-4]:2.314308738528E-1,4[&rate=5.521562277378593E-4]:5.882813412676E-2)[&rate=5.521562277378593E-4]:6.351620849397E-1)[&rate=5.521562277378593E-4]:1.12439623706E-2,((17[&rate=5.521562277378593E-4]:4.103413057642E-1,14[&rate=5.521562277378593E-4]:3.719851413805E-1)[&rate=5.521562277378593E-4]:2.840535270511E-1,9[&rate=5.521562277378593E-4]:6.478194903495E-1)[&rate=5.521562277378593E-4]:1.067297595806E-1)[&rate=5.521562277378593E-4]:4.825597755634E-2,(117[&rate=5.521562277378593E-4]:8.094445406797E-1,(113[&rate=5.521562277378593E-4]:7.577771864502E-1,(105[&rate=5.521562277378593E-4]:5.061350584044E-1,110[&rate=5.521562277378593E-4]:5.280528666235E-1)[&rate=5.521562277378593E-4]:2.24244867772E-1)[&rate=5.521562277378593E-4]:4.8927628202E-2)[&rate=5.521562277378593E-4]:4.319590916427E-3)[&rate=5.521562277378593E-4]:5.040117951804E-1)[&rate=5.521562277378593E-4]:2.263986066708E-2,(((145[&rate=5.521562277378593E-4]:3.03935889577E-1,141[&rate=5.521562277378593E-4]:3.011961635494E-1)[&rate=5.521562277378593E-4]:1.575757539417E-1,144[&rate=5.521562277378593E-4]:4.560321914638E-1)[&rate=5.521562277378593E-4]:1.325732603058E-1,142[&rate=5.521562277378593E-4]:5.940849038245E-1)[&rate=5.521562277378593E-4]:9.161938973178E-1)[&rate=5.521562277378593E-4]:2.087005241551E-2)[&rate=5.521562277378593E-4]:6.810371727883E-2,((3[&rate=5.521562277378593E-4]:6.815668875318E-1,((((85[&rate=5.521562277378593E-4]:1.090562033628E-1,(83[&rate=5.521562277378593E-4]:4.938170907995E-2,(84[&rate=5.521562277378593E-4]:2.704958187514E-2,93[&rate=5.521562277378593E-4]:4.074821201215E-2)[&rate=5.521562277378593E-4]:2.233212720482E-2)[&rate=5.521562277378593E-4]:5.967449428289E-2)[&rate=5.521562277378593E-4]:1.444051390125E-2,86[&rate=5.521562277378593E-4]:1.234967172641E-1)[&rate=5.521562277378593E-4]:6.854841005792E-2,(87[&rate=5.521562277378593E-4]:1.745543846719E-1,(92[&rate=5.521562277378593E-4]:1.07707878638E-1,(90[&rate=5.521562277378593E-4]:3.013415766405E-2,91[&rate=5.521562277378593E-4]:3.013415766405E-2)[&rate=5.521562277378593E-4]:7.757372097392E-2)[&rate=5.521562277378593E-4]:8.054513617092E-2)[&rate=5.521562277378593E-4]:1.749074265016E-2)[&rate=5.521562277378593E-4]:3.620230769683E-2,(89[&rate=5.521562277378593E-4]:1.802871722793E-1,88[&rate=5.521562277378593E-4]:1.665885421423E-1)[&rate=5.521562277378593E-4]:6.165889287654E-2)[&rate=5.521562277378593E-4]:9.930454799101E-1)[&rate=5.521562277378593E-4]:1.141657260061E-1,(18[&rate=5.521562277378593E-4]:7.422216041422E-1,(6[&rate=5.521562277378593E-4]:6.09368184048E-1,(10[&rate=5.521562277378593E-4]:3.796239042216E-1,15[&rate=5.521562277378593E-4]:4.179800686051E-1)[&rate=5.521562277378593E-4]:2.461826359907E-1)[&rate=5.521562277378593E-4]:6.983972146412E-2)[&rate=5.521562277378593E-4]:1.685795025462E-1)[&rate=5.521562277378593E-4]:5.542048888056E-1)[&rate=5.521562277378593E-4]:4.413554800849E-1)[&rate=5.521562277378593E-4]:6.883778518545E-1,146[&rate=5.521562277378593E-4]:6.239855284965E-1)[&rate=5.521562277378593E-4]:7.521987047563E-2,((((((26[&rate=5.521562277378593E-4]:7.274498028346E-1,(7[&rate=5.521562277378593E-4]:3.921970488709E-1,8[&rate=5.521562277378593E-4]:3.921970488709E-1)[&rate=5.521562277378593E-4]:2.284034388952E-1)[&rate=5.521562277378593E-4]:5.993646741878E-2,(31[&rate=5.521562277378593E-4]:5.320618229539E-1,(22[&rate=5.521562277378593E-4]:2.867756125364E-1,27[&rate=5.521562277378593E-4]:3.032139687007E-1)[&rate=5.521562277378593E-4]:1.904916898695E-1)[&rate=5.521562277378593E-4]:2.991600637379E-1)[&rate=5.521562277378593E-4]:2.982357268309E-2,2[&rate=5.521562277378593E-4]:6.336481991008E-1)[&rate=5.521562277378593E-4]:1.759267476946E0,97[&rate=5.521562277378593E-4]:3.651516218517E-1)[&rate=5.521562277378593E-4]:8.380618956726E-2,(39[&rate=5.521562277378593E-4]:4.40709126795E-1,147[&rate=5.521562277378593E-4]:4.980861759753E-1)[&rate=5.521562277378593E-4]:7.928693599015E-2)[&rate=5.521562277378593E-4]:1.353610173398E-2,16[&rate=5.521562277378593E-4]:2.619025090636E0)[&rate=5.521562277378593E-4]:4.545465521812E-2)[&rate=5.521562277378593E-4]:8.55710703571E-2)[&rate=5.521562277378593E-4]:7.209760036084E-3)[&rate=5.521562277378593E-4]:3.735720956198E-1)[&rate=5.521562277378593E-4]:4.817210601104E-1)[&rate=5.521562277378593E-4]:6.459237090809E-2)[&rate=5.521562277378593E-4]:5.382139534717E-3)[&rate=5.521562277378593E-4]:8.883201743257E-2,33[&rate=5.521562277378593E-4]:1.35743821497E-1);
tree STATE_82530000 [&joint=-20954.62731341225,lnP=-20954.62731341225] = [&R] ((33[&rate=5.86017872942782E-4]:1.388797499908E-3,((((67[&rate=5.86017872942782E-4]:3.096949364331E-1,((123[&rate=5.86017872942782E-4]:3.202240327667E-1,122[&rate=5.86017872942782E-4]:3.202240327667E-1)[&rate=5.86017872942782E-4]:1.379463356161E-2,124[&rate=5.86017872942782E-4]:3.312864258912E-1)[&rate=5.86017872942782E-4]:4.769488204454E-1)[&rate=5.86017872942782E-4]:1.343745577255E-1,(66[&rate=5.86017872942782E-4]:3.908853941285E-1,((119[&rate=5.86017872942782E-4]:1.751624560128E0,126[&rate=5.86017872942782E-4]:9.659220374841E-1)[&rate=5.86017872942782E-4]:4.059912805356E-3,(120[&rate=5.86017872942782E-4]:1.112860143912E0,((138[&rate=5.86017872942782E-4]:2.571336269027E-1,136[&rate=5.86017872942782E-4]:1.256267775875E-1)[&rate=5.86017872942782E-4]:2.93272415892E-1,135[&rate=5.86017872942782E-4]:3.504060427947E-1)[&rate=5.86017872942782E-4]:5.103993065968E-1)[&rate=5.86017872942782E-4]:5.469339180623E-1)[&rate=5.86017872942782E-4]:6.680776335241E-1)[&rate=5.86017872942782E-4]:5.31841000301E-2)[&rate=5.86017872942782E-4]:3.348094141072E-1,(((38[&rate=5.86017872942782E-4]:7.529961183307E-1,(((101[&rate=5.86017872942782E-4]:7.524070609568E-1,((((((116[&rate=5.86017872942782E-4]:5.996286199008E-1,((148[&rate=5.86017872942782E-4]:2.787835677713E-1,143[&rate=5.86017872942782E-4]:2.760438417439E-1)[&rate=5.86017872942782E-4]:3.25755368499E-1,(111[&rate=5.86017872942782E-4]:3.428053598368E-1,(139[&rate=5.86017872942782E-4]:4.542787645723E-1,106[&rate=5.86017872942782E-4]:2.624979426546E-1)[&rate=5.86017872942782E-4]:6.386906101788E-2)[&rate=5.86017872942782E-4]:3.00089740817E-1)[&rate=5.86017872942782E-4]:3.344584801415E-2)[&rate=5.86017872942782E-4]:1.923550626877E-1,((((107[&rate=5.86017872942782E-4]:2.676926755848E-1,108[&rate=5.86017872942782E-4]:2.649529495574E-1)[&rate=5.86017872942782E-4]:9.588842301361E-3,(104[&rate=5.86017872942782E-4]:2.662668757861E-1,114[&rate=5.86017872942782E-4]:2.059929031833E-1)[&rate=5.86017872942782E-4]:1.10146421E-2)[&rate=5.86017872942782E-4]:4.658255428683E-2,109[&rate=5.86017872942782E-4]:3.430421543647E-1)[&rate=5.86017872942782E-4]:3.477948777124E-1,((19[&rate=5.86017872942782E-4]:4.261162083896E-1,13[&rate=5.86017872942782E-4]:3.877600440059E-1)[&rate=5.86017872942782E-4]:1.803344269873E-1,115[&rate=5.86017872942782E-4]:4.859026901713E-1)[&rate=5.86017872942782E-4]:1.254822871113E-1)[&rate=5.86017872942782E-4]:1.805987053059E-1)[&rate=5.86017872942782E-4]:1.394375873569E-1,(((((30[&rate=5.86017872942782E-4]:2.083877124669E-1,4[&rate=5.86017872942782E-4]:3.578497274086E-2)[&rate=5.86017872942782E-4]:2.896275281868E-1,112[&rate=5.86017872942782E-4]:3.829467475028E-1)[&rate=5.86017872942782E-4]:6.985218079053E-2,(9[&rate=5.86017872942782E-4]:4.187146460356E-1,113[&rate=5.86017872942782E-4]:4.269338241177E-1)[&rate=5.86017872942782E-4]:2.586510417562E-2)[&rate=5.86017872942782E-4]:1.399855453255E-1,((17[&rate=5.86017872942782E-4]:3.464179560478E-1,14[&rate=5.86017872942782E-4]:3.080617916642E-1)[&rate=5.86017872942782E-4]:2.746653881365E-1,(110[&rate=5.86017872942782E-4]:3.386085784433E-1,105[&rate=5.86017872942782E-4]:3.166907702242E-1)[&rate=5.86017872942782E-4]:2.386391493027E-1)[&rate=5.86017872942782E-4]:1.00572938182E-2)[&rate=5.86017872942782E-4]:7.61004101461E-2,117[&rate=5.86017872942782E-4]:6.716246097925E-1)[&rate=5.86017872942782E-4]:3.447281670024E-1)[&rate=5.86017872942782E-4]:7.329240535042E-2,((144[&rate=5.86017872942782E-4]:1.203812510066E-1,(141[&rate=5.86017872942782E-4]:2.449098163653E-2,145[&rate=5.86017872942782E-4]:2.723070766411E-2)[&rate=5.86017872942782E-4]:9.862999539747E-2)[&rate=5.86017872942782E-4]:1.296258165147E-1,142[&rate=5.86017872942782E-4]:2.554865195763E-1)[&rate=5.86017872942782E-4]:1.004021676268E0)[&rate=5.86017872942782E-4]:8.320602624443E-2,(102[&rate=5.86017872942782E-4]:2.912693859845E-2,((((21[&rate=5.86017872942782E-4]:5.963675967106E-1,28[&rate=5.86017872942782E-4]:6.21025130957E-1)[&rate=5.86017872942782E-4]:1.434035929663E-1,24[&rate=5.86017872942782E-4]:7.589492718686E-1)[&rate=5.86017872942782E-4]:3.493976791528E-2,1[&rate=5.86017872942782E-4]:1.306712197562E-2)[&rate=5.86017872942782E-4]:3.432441009777E-1,(((20[&rate=5.86017872942782E-4]:4.262617946262E-1,25[&rate=5.86017872942782E-4]:4.454398768179E-1)[&rate=5.86017872942782E-4]:2.978841103029E-1,(11[&rate=5.86017872942782E-4]:3.979442038597E-1,140[&rate=5.86017872942782E-4]:3.787661216679E-1)[&rate=5.86017872942782E-4]:2.494893723023E-1)[&rate=5.86017872942782E-4]:1.590138544283E-2,23[&rate=5.86017872942782E-4]:7.48266468454E-1)[&rate=5.86017872942782E-4]:3.779077681979E-1)[&rate=5.86017872942782E-4]:5.363763345331E-2)[&rate=5.86017872942782E-4]:6.701194102415E-2)[&rate=5.86017872942782E-4]:1.622461360411E-1,(((((89[&rate=5.86017872942782E-4]:1.660885406E-1,88[&rate=5.86017872942782E-4]:1.52389910463E-1)[&rate=5.86017872942782E-4]:1.354849924029E-1,87[&rate=5.86017872942782E-4]:2.878749028659E-1)[&rate=5.86017872942782E-4]:8.251127861125E-2,((92[&rate=5.86017872942782E-4]:9.689938757136E-2,(90[&rate=5.86017872942782E-4]:7.121742219258E-2,91[&rate=5.86017872942782E-4]:7.121742219258E-2)[&rate=5.86017872942782E-4]:2.568196537878E-2)[&rate=5.86017872942782E-4]:1.027031621511E-1,((86[&rate=5.86017872942782E-4]:1.554861306342E-1,85[&rate=5.86017872942782E-4]:1.554861306342E-1)[&rate=5.86017872942782E-4]:1.03406378597E-3,(83[&rate=5.86017872942782E-4]:1.079830707379E-1,(84[&rate=5.86017872942782E-4]:3.814052976988E-2,93[&rate=5.86017872942782E-4]:5.18391599069E-2)[&rate=5.86017872942782E-4]:6.984254096802E-2)[&rate=5.86017872942782E-4]:4.853712368231E-2)[&rate=5.86017872942782E-4]:2.938372516521E-2)[&rate=5.86017872942782E-4]:1.844822618917E-1)[&rate=5.86017872942782E-4]:7.248027181869E-1,(3[&rate=5.86017872942782E-4]:2.876148217447E-1,18[&rate=5.86017872942782E-4]:4.026833148953E-1)[&rate=5.86017872942782E-4]:2.678480505223E-1)[&rate=5.86017872942782E-4]:2.221811558216E-1,((10[&rate=5.86017872942782E-4]:4.25379161441E-1,15[&rate=5.86017872942782E-4]:4.637353258245E-1)[&rate=5.86017872942782E-4]:2.484864443196E-1,6[&rate=5.86017872942782E-4]:6.574272495962E-1)[&rate=5.86017872942782E-4]:1.722715730128E-1)[&rate=5.86017872942782E-4]:4.780012615478E-1)[&rate=5.86017872942782E-4]:4.99501497348E-1)[&rate=5.86017872942782E-4]:5.036717551304E-1,(16[&rate=5.86017872942782E-4]:1.961750880035E0,(2[&rate=5.86017872942782E-4]:8.842687381975E-1,((26[&rate=5.86017872942782E-4]:4.208261062209E-1,(7[&rate=5.86017872942782E-4]:7.647125408935E-2,8[&rate=5.86017872942782E-4]:7.647125408935E-2)[&rate=5.86017872942782E-4]:2.37505537063E-1)[&rate=5.86017872942782E-4]:3.039303962506E-1,((22[&rate=5.86017872942782E-4]:3.90156092878E-1,27[&rate=5.86017872942782E-4]:4.065944490424E-1)[&rate=5.86017872942782E-4]:2.662677651051E-1,31[&rate=5.86017872942782E-4]:7.112183785312E-1)[&rate=5.86017872942782E-4]:5.737374037878E-2)[&rate=5.86017872942782E-4]:3.430738795616E-1)[&rate=5.86017872942782E-4]:9.487150185493E-1)[&rate=5.86017872942782E-4]:4.066567031761E-1)[&rate=5.86017872942782E-4]:2.211494560881E-1,((40[&rate=5.86017872942782E-4]:4.523330696742E-1,(97[&rate=5.86017872942782E-4]:3.613939456782E-1,((39[&rate=5.86017872942782E-4]:3.934017199576E-1,147[&rate=5.86017872942782E-4]:4.50778769138E-1)[&rate=5.86017872942782E-4]:3.350931040153E-2,146[&rate=5.86017872942782E-4]:5.471296095941E-1)[&rate=5.86017872942782E-4]:5.521166685193E-3)[&rate=5.86017872942782E-4]:1.990087262984E-2)[&rate=5.86017872942782E-4]:4.338285007439E-2,(98[&rate=5.86017872942782E-4]:5.458987762045E-1,((99[&rate=5.86017872942782E-4]:2.756563671598E-1,96[&rate=5.86017872942782E-4]:2.401372414769E-1)[&rate=5.86017872942782E-4]:2.451811249347E-1,((100[&rate=5.86017872942782E-4]:1.632813231537E-1,94[&rate=5.86017872942782E-4]:1.632813231537E-1)[&rate=5.86017872942782E-4]:5.734714568239E-2,95[&rate=5.86017872942782E-4]:3.053279223882E-1)[&rate=5.86017872942782E-4]:2.045806079578E-1)[&rate=5.86017872942782E-4]:4.691920760721E-2)[&rate=5.86017872942782E-4]:7.82324440904E-2)[&rate=5.86017872942782E-4]:8.34819343293E-3)[&rate=5.86017872942782E-4]:3.172380160783E-1)[&rate=5.86017872942782E-4]:4.072340097211E-1,(((36[&rate=5.86017872942782E-4]:2.410874500355E-1,(121[&rate=5.86017872942782E-4]:2.135618104801E0,127[&rate=5.86017872942782E-4]:2.576713995212E0)[&rate=5.86017872942782E-4]:1.849214000293E-1)[&rate=5.86017872942782E-4]:1.243628108865E-1,35[&rate=5.86017872942782E-4]:3.188749184563E-1)[&rate=5.86017872942782E-4]:1.77983730605E-2,(((((((130[&rate=5.86017872942782E-4]:7.701997281264E-2,(132[&rate=5.86017872942782E-4]:7.93354013297E-2,129[&rate=5.86017872942782E-4]:7.659567530234E-2)[&rate=5.86017872942782E-4]:4.242975103055E-4)[&rate=5.86017872942782E-4]:1.261594314832E-1,131[&rate=5.86017872942782E-4]:2.059191303232E-1)[&rate=5.86017872942782E-4]:4.367287733752E-1,69[&rate=5.86017872942782E-4]:7.878533831507E-1)[&rate=5.86017872942782E-4]:1.006972676572E-1,118[&rate=5.86017872942782E-4]:8.775917466983E-1)[&rate=5.86017872942782E-4]:5.661575634407E-1,128[&rate=5.86017872942782E-4]:1.304023282742E0)[&rate=5.86017872942782E-4]:2.046891676031E-1,((65[&rate=5.86017872942782E-4]:3.657484795275E-1,(60[&rate=5.86017872942782E-4]:1.48450300932E-1,(64[&rate=5.86017872942782E-4]:1.168160941592E-1,62[&rate=5.86017872942782E-4]:1.579119845702E-1)[&rate=5.86017872942782E-4]:1.823191382795E-1)[&rate=5.86017872942782E-4]:2.172981785955E-1)[&rate=5.86017872942782E-4]:2.000195142993E-1,(61[&rate=5.86017872942782E-4]:9.909150602118E-2,63[&rate=5.86017872942782E-4]:5.799561561014E-2)[&rate=5.86017872942782E-4]:6.584573097234E-1)[&rate=5.86017872942782E-4]:8.908896619976E-1)[&rate=5.86017872942782E-4]:2.442023580601E-1,((((50[&rate=5.86017872942782E-4]:4.125972536046E-1,49[&rate=5.86017872942782E-4]:4.125972536046E-1)[&rate=5.86017872942782E-4]:1.331302444613E-1,((47[&rate=5.86017872942782E-4]:4.379462704773E-1,44[&rate=5.86017872942782E-4]:4.324817896031E-1)[&rate=5.86017872942782E-4]:4.642967066446E-2,51[&rate=5.86017872942782E-4]:4.570535367703E-1)[&rate=5.86017872942782E-4]:9.413844216977E-2)[&rate=5.86017872942782E-4]:8.458711625378E-2,(((48[&rate=5.86017872942782E-4]:1.370009921617E-1,42[&rate=5.86017872942782E-4]:9.874962604149E-2)[&rate=5.86017872942782E-4]:1.140803123729E-1,41[&rate=5.86017872942782E-4]:2.073654575401E-1)[&rate=5.86017872942782E-4]:1.30065344732E-1,(43[&rate=5.86017872942782E-4]:3.827768750218E-1,46[&rate=5.86017872942782E-4]:3.827768750218E-1)[&rate=5.86017872942782E-4]:9.298735993302E-3)[&rate=5.86017872942782E-4]:2.710258885502E-1)[&rate=5.86017872942782E-4]:4.056317113999E-2,45[&rate=5.86017872942782E-4]:6.95467949394E-1)[&rate=5.86017872942782E-4]:2.840506467197E-1)[&rate=5.86017872942782E-4]:1.125256063995E-1)[&rate=5.86017872942782E-4]:2.211913900195E-1)[&rate=5.86017872942782E-4]:1.8492550483E-1,(((59[&rate=5.86017872942782E-4]:3.771175416704E-1,((58[&rate=5.86017872942782E-4]:2.63675538498E-1,(54[&rate=5.86017872942782E-4]:5.972381894298E-2,37[&rate=5.86017872942782E-4]:1.362265511834E-1)[&rate=5.86017872942782E-4]:1.465746703747E-1)[&rate=5.86017872942782E-4]:5.770639478332E-2,((56[&rate=5.86017872942782E-4]:2.667342716602E-1,55[&rate=5.86017872942782E-4]:2.667342716602E-1)[&rate=5.86017872942782E-4]:1.493092798514E-2,57[&rate=5.86017872942782E-4]:2.925941613941E-1)[&rate=5.86017872942782E-4]:1.23943292642E-2)[&rate=5.86017872942782E-4]:7.486129144923E-2)[&rate=5.86017872942782E-4]:8.355897858222E-2,68[&rate=5.86017872942782E-4]:4.114961923837E-1)[&rate=5.86017872942782E-4]:4.820256551753E-1,(((53[&rate=5.86017872942782E-4]:5.421433284797E-1,(52[&rate=5.86017872942782E-4]:5.323250689069E-1,(103[&rate=5.86017872942782E-4]:5.542805017098E-1,((12[&rate=5.86017872942782E-4]:9.072582519463E-2,5[&rate=5.86017872942782E-4]:5.236966081118E-2)[&rate=5.86017872942782E-4]:2.649812713773E-1,29[&rate=5.86017872942782E-4]:4.625564116405E-1)[&rate=5.86017872942782E-4]:3.246008023981E-1)[&rate=5.86017872942782E-4]:1.642338301758E0)[&rate=5.86017872942782E-4]:1.801498088417E-2)[&rate=5.86017872942782E-4]:1.387753331514E-1,(((137[&rate=5.86017872942782E-4]:1.616558378397E-1,134[&rate=5.86017872942782E-4]:9.042296112752E-2)[&rate=5.86017872942782E-4]:4.910653266526E-1,133[&rate=5.86017872942782E-4]:6.116252740813E-1)[&rate=5.86017872942782E-4]:8.012422311105E-1,((((74[&rate=5.86017872942782E-4]:3.412883493389E-1,76[&rate=5.86017872942782E-4]:3.412883493389E-1)[&rate=5.86017872942782E-4]:1.384442168315E-1,70[&rate=5.86017872942782E-4]:4.41376401787E-1)[&rate=5.86017872942782E-4]:3.87310728238E-2,75[&rate=5.86017872942782E-4]:5.184636389943E-1)[&rate=5.86017872942782E-4]:2.572633834866E-1,((77[&rate=5.86017872942782E-4]:4.988144849352E-1,(71[&rate=5.86017872942782E-4]:1.956371776543E-1,73[&rate=5.86017872942782E-4]:2.641303283391E-1)[&rate=5.86017872942782E-4]:2.401636086508E-1)[&rate=5.86017872942782E-4]:5.87112244438E-2,(((79[&rate=5.86017872942782E-4]:8.963682250879E-2,(72[&rate=5.86017872942782E-4]:2.493063932733E-2,78[&rate=5.86017872942782E-4]:4.684844754665E-2)[&rate=5.86017872942782E-4]:4.278837496214E-2)[&rate=5.86017872942782E-4]:1.939127144427E-1,82[&rate=5.86017872942782E-4]:2.917687150336E-1)[&rate=5.86017872942782E-4]:2.371788949762E-1,(80[&rate=5.86017872942782E-4]:3.493216960309E-2,81[&rate=5.86017872942782E-4]:3.493216960309E-2)[&rate=5.86017872942782E-4]:4.775770842423E-1)[&rate=5.86017872942782E-4]:1.180839095278E-3)[&rate=5.86017872942782E-4]:2.127218610471E-1)[&rate=5.86017872942782E-4]:6.015240443549E-1)[&rate=5.86017872942782E-4]:5.013065340753E-2)[&rate=5.86017872942782E-4]:1.662364185753E-1,125[&rate=5.86017872942782E-4]:6.367725665453E-1)[&rate=5.86017872942782E-4]:4.234159476804E-1)[&rate=5.86017872942782E-4]:3.969889765797E-1)[&rate=5.86017872942782E-4]:3.608872189945E-2)[&rate=5.86017872942782E-4]:8.679282564956E-2,34[&rate=5.86017872942782E-4]:2.658035285251E-3)[&rate=5.86017872942782E-4]:1.516911837903E-2)[&rate=5.86017872942782E-4]:5.685678559035E-3,32[&rate=5.86017872942782E-4]:1.595024004229E-3);
tree STATE_82620000 [&joint=-20985.591943740532,lnP=-20985.591943740532] = [&R] (33[&rate=6.044185098748081E-4]:3.267935990614E-2,(32[&rate=6.044185098748081E-4]:2.25668477077E-2,(((((38[&rate=6.044185098748081E-4]:8.690769301509E-1,((((101[&rate=6.044185098748081E-4]:8.932818289456E-1,((((89[&rate=6.044185098748081E-4]:1.289441000076E-1,88[&rate=6.044185098748081E-4]:1.152454698706E-1)[&rate=6.044185098748081E-4]:2.180660851645E-1,((92[&rate=6.044185098748081E-4]:8.19254392508E-2,(90[&rate=6.044185098748081E-4]:2.522755367804E-2,91[&rate=6.044185098748081E-4]:2.522755367804E-2)[&rate=6.044185098748081E-4]:5.669788557276E-2)[&rate=6.044185098748081E-4]:1.452150203932E-1,(((93[&rate=6.044185098748081E-4]:1.507742838106E-1,(83[&rate=6.044185098748081E-4]:1.073708235656E-1,85[&rate=6.044185098748081E-4]:1.073708235656E-1)[&rate=6.044185098748081E-4]:2.970483010792E-2)[&rate=6.044185098748081E-4]:4.478926112281E-3,(84[&rate=6.044185098748081E-4]:4.105900878266E-2,86[&rate=6.044185098748081E-4]:4.105900878266E-2)[&rate=6.044185098748081E-4]:1.004955710032E-1)[&rate=6.044185098748081E-4]:5.025439530185E-2,87[&rate=6.044185098748081E-4]:1.918089750877E-1)[&rate=6.044185098748081E-4]:2.163285441927E-2)[&rate=6.044185098748081E-4]:1.198697255281E-1)[&rate=6.044185098748081E-4]:8.944233779231E-1,(3[&rate=6.044185098748081E-4]:6.050553515843E-1,((18[&rate=6.044185098748081E-4]:5.238157785495E-1,6[&rate=6.044185098748081E-4]:4.608020799194E-1)[&rate=6.044185098748081E-4]:1.071599336446E-1,(10[&rate=6.044185098748081E-4]:3.33454266503E-1,15[&rate=6.044185098748081E-4]:3.718104308865E-1)[&rate=6.044185098748081E-4]:2.509461032253E-1)[&rate=6.044185098748081E-4]:8.914813254077E-2)[&rate=6.044185098748081E-4]:8.295355397673E-2)[&rate=6.044185098748081E-4]:7.681693500938E-1,(((((115[&rate=6.044185098748081E-4]:6.304585903171E-1,(19[&rate=6.044185098748081E-4]:5.997652185269E-1,13[&rate=6.044185098748081E-4]:5.614090541432E-1)[&rate=6.044185098748081E-4]:1.512413169957E-1)[&rate=6.044185098748081E-4]:1.358508047629E-1,((109[&rate=6.044185098748081E-4]:3.910278660347E-1,(104[&rate=6.044185098748081E-4]:1.002637040158E-1,114[&rate=6.044185098748081E-4]:3.9989731413E-2)[&rate=6.044185098748081E-4]:2.715860798272E-1)[&rate=6.044185098748081E-4]:1.740644490113E-1,(107[&rate=6.044185098748081E-4]:1.889066570243E-1,108[&rate=6.044185098748081E-4]:1.861669309969E-1)[&rate=6.044185098748081E-4]:3.570075758299E-1)[&rate=6.044185098748081E-4]:2.806691348285E-1)[&rate=6.044185098748081E-4]:2.606074408429E-2,((116[&rate=6.044185098748081E-4]:5.440093726135E-1,(148[&rate=6.044185098748081E-4]:2.017779741696E-1,143[&rate=6.044185098748081E-4]:1.990382481422E-1)[&rate=6.044185098748081E-4]:3.805875628276E-1)[&rate=6.044185098748081E-4]:1.535425452745E-1,(139[&rate=6.044185098748081E-4]:4.026077301831E-1,(106[&rate=6.044185098748081E-4]:5.157465685738E-2,111[&rate=6.044185098748081E-4]:6.801301302175E-2)[&rate=6.044185098748081E-4]:1.59252251408E-1)[&rate=6.044185098748081E-4]:5.469989822254E-1)[&rate=6.044185098748081E-4]:9.481822127628E-2)[&rate=6.044185098748081E-4]:6.8323784031E-2,((110[&rate=6.044185098748081E-4]:4.630532270983E-1,105[&rate=6.044185098748081E-4]:4.411354188793E-1)[&rate=6.044185098748081E-4]:2.356935535324E-1,((117[&rate=6.044185098748081E-4]:3.996936854853E-1,113[&rate=6.044185098748081E-4]:3.969539594577E-1)[&rate=6.044185098748081E-4]:1.398567356164E-1,((30[&rate=6.044185098748081E-4]:2.831295704746E-1,4[&rate=6.044185098748081E-4]:1.105268307486E-1)[&rate=6.044185098748081E-4]:3.323761476338E-1,((17[&rate=6.044185098748081E-4]:2.031428338726E-1,14[&rate=6.044185098748081E-4]:1.647866694889E-1)[&rate=6.044185098748081E-4]:3.29730527272E-1,(112[&rate=6.044185098748081E-4]:4.143855871476E-1,9[&rate=6.044185098748081E-4]:4.061664090655E-1)[&rate=6.044185098748081E-4]:8.013160961333E-2)[&rate=6.044185098748081E-4]:5.920028196648E-3)[&rate=6.044185098748081E-4]:3.637347011653E-2)[&rate=6.044185098748081E-4]:1.674155376114E-1)[&rate=6.044185098748081E-4]:2.386594713317E-1)[&rate=6.044185098748081E-4]:3.698851032708E-1,((((145[&rate=6.044185098748081E-4]:2.86602538936E-2,141[&rate=6.044185098748081E-4]:2.592052786602E-2)[&rate=6.044185098748081E-4]:2.95658015086E-1,144[&rate=6.044185098748081E-4]:3.188388169247E-1)[&rate=6.044185098748081E-4]:9.564529757648E-2,142[&rate=6.044185098748081E-4]:4.199635665561E-1)[&rate=6.044185098748081E-4]:1.054560769577E0,(((23[&rate=6.044185098748081E-4]:8.218006396871E-1,(((11[&rate=6.044185098748081E-4]:3.546348914185E-1,140[&rate=6.044185098748081E-4]:3.354568092267E-1)[&rate=6.044185098748081E-4]:1.318761045542E-1,20[&rate=6.044185098748081E-4]:5.632233247398E-1)[&rate=6.044185098748081E-4]:1.772552361289E-1,25[&rate=6.044185098748081E-4]:7.596566430604E-1)[&rate=6.044185098748081E-4]:7.310290073634E-2)[&rate=6.044185098748081E-4]:2.801730228791E-1,((21[&rate=6.044185098748081E-4]:5.356349652151E-1,28[&rate=6.044185098748081E-4]:5.602924994615E-1)[&rate=6.044185098748081E-4]:3.12598260456E-1,(24[&rate=6.044185098748081E-4]:8.341668930655E-1,1[&rate=6.044185098748081E-4]:5.334497525724E-2)[&rate=6.044185098748081E-4]:3.324441479731E-2)[&rate=6.044185098748081E-4]:2.455212588131E-1)[&rate=6.044185098748081E-4]:2.316460686004E-1,102[&rate=6.044185098748081E-4]:1.829347996599E-1)[&rate=6.044185098748081E-4]:4.501419400745E-2)[&rate=6.044185098748081E-4]:1.084921088102E-2)[&rate=6.044185098748081E-4]:2.201197771337E-1)[&rate=6.044185098748081E-4]:4.398432993184E-1)[&rate=6.044185098748081E-4]:5.439705453492E-1,(((16[&rate=6.044185098748081E-4]:2.465608289807E0,146[&rate=6.044185098748081E-4]:5.003339429252E-1)[&rate=6.044185098748081E-4]:3.460999183907E-2,39[&rate=6.044185098748081E-4]:4.147253555293E-1)[&rate=6.044185098748081E-4]:1.245452406491E-2,((2[&rate=6.044185098748081E-4]:8.533702880201E-1,((22[&rate=6.044185098748081E-4]:2.304563939837E-1,27[&rate=6.044185098748081E-4]:2.46894750148E-1)[&rate=6.044185098748081E-4]:5.545976873498E-1,(31[&rate=6.044185098748081E-4]:8.064692051863E-1,(26[&rate=6.044185098748081E-4]:3.022744588488E-1,(7[&rate=6.044185098748081E-4]:1.52276901207E-1,8[&rate=6.044185098748081E-4]:1.52276901207E-1)[&rate=6.044185098748081E-4]:4.314824257335E-2)[&rate=6.044185098748081E-4]:4.603591298991E-1)[&rate=6.044185098748081E-4]:3.337939669517E-2)[&rate=6.044185098748081E-4]:2.409189464127E-1)[&rate=6.044185098748081E-4]:1.518793004107E0,147[&rate=6.044185098748081E-4]:4.728145384785E-1)[&rate=6.044185098748081E-4]:1.174239029607E-2)[&rate=6.044185098748081E-4]:3.69083357068E-2)[&rate=6.044185098748081E-4]:2.350702855394E-1,(98[&rate=6.044185098748081E-4]:7.365889559553E-1,(((99[&rate=6.044185098748081E-4]:4.664637300014E-1,96[&rate=6.044185098748081E-4]:4.309446043185E-1)[&rate=6.044185098748081E-4]:1.397334884984E-1,97[&rate=6.044185098748081E-4]:3.848857430901E-1)[&rate=6.044185098748081E-4]:9.395066037915E-2,((100[&rate=6.044185098748081E-4]:3.083717480836E-1,94[&rate=6.044185098748081E-4]:3.083717480836E-1)[&rate=6.044185098748081E-4]:6.714665188075E-2,95[&rate=6.044185098748081E-4]:4.602178535164E-1)[&rate=6.044185098748081E-4]:2.29001063614E-1)[&rate=6.044185098748081E-4]:5.829900057363E-2)[&rate=6.044185098748081E-4]:9.098484543138E-2)[&rate=6.044185098748081E-4]:2.690855456382E-2,40[&rate=6.044185098748081E-4]:7.260670554042E-1)[&rate=6.044185098748081E-4]:2.113158856757E-1)[&rate=6.044185098748081E-4]:2.590508047718E-1,((127[&rate=6.044185098748081E-4]:2.337648223649E0,121[&rate=6.044185098748081E-4]:1.896552333238E0)[&rate=6.044185098748081E-4]:3.152594286597E-1,(((45[&rate=6.044185098748081E-4]:7.113969989102E-1,(((50[&rate=6.044185098748081E-4]:4.819049717609E-1,49[&rate=6.044185098748081E-4]:4.819049717609E-1)[&rate=6.044185098748081E-4]:5.097660070058E-2,(47[&rate=6.044185098748081E-4]:4.691625401353E-1,(44[&rate=6.044185098748081E-4]:4.396857527881E-1,51[&rate=6.044185098748081E-4]:4.178278292909E-1)[&rate=6.044185098748081E-4]:2.401230647294E-2)[&rate=6.044185098748081E-4]:9.650591757196E-2)[&rate=6.044185098748081E-4]:4.413179377422E-2,(((41[&rate=6.044185098748081E-4]:2.224988718609E-1,48[&rate=6.044185098748081E-4]:2.662147188554E-1)[&rate=6.044185098748081E-4]:2.253001560101E-1,42[&rate=6.044185098748081E-4]:4.532635087453E-1)[&rate=6.044185098748081E-4]:6.089455073827E-2,(46[&rate=6.044185098748081E-4]:5.312208477041E-1,43[&rate=6.044185098748081E-4]:5.312208477041E-1)[&rate=6.044185098748081E-4]:3.211753964817E-2)[&rate=6.044185098748081E-4]:4.646186412918E-2)[&rate=6.044185098748081E-4]:1.097934687401E-1)[&rate=6.044185098748081E-4]:6.015823475707E-2,((((60[&rate=6.044185098748081E-4]:1.622607995677E-2,64[&rate=6.044185098748081E-4]:1.669110114635E-1)[&rate=6.044185098748081E-4]:8.334226572932E-2,(62[&rate=6.044185098748081E-4]:2.752372782118E-1,65[&rate=6.044185098748081E-4]:8.345645629403E-2)[&rate=6.044185098748081E-4]:1.611188939206E-2)[&rate=6.044185098748081E-4]:2.01846791273E-1,(61[&rate=6.044185098748081E-4]:8.458081050921E-2,63[&rate=6.044185098748081E-4]:4.348492009817E-2)[&rate=6.044185098748081E-4]:4.086151483676E-1)[&rate=6.044185098748081E-4]:9.408394319802E-1,(((((132[&rate=6.044185098748081E-4]:8.748377323727E-2,129[&rate=6.044185098748081E-4]:8.474404720991E-2)[&rate=6.044185098748081E-4]:4.496024782325E-2,130[&rate=6.044185098748081E-4]:1.297042950332E-1)[&rate=6.044185098748081E-4]:1.476438023594E-1,131[&rate=6.044185098748081E-4]:2.800878234199E-1)[&rate=6.044185098748081E-4]:4.897039793249E-1,(118[&rate=6.044185098748081E-4]:4.751406845204E-1,69[&rate=6.044185098748081E-4]:4.860995886301E-1)[&rate=6.044185098748081E-4]:4.28897693567E-1)[&rate=6.044185098748081E-4]:4.218071110565E-1,128[&rate=6.044185098748081E-4]:1.186119461747E0)[&rate=6.044185098748081E-4]:1.081899017132E-1)[&rate=6.044185098748081E-4]:2.506420824988E-1)[&rate=6.044185098748081E-4]:5.580180623627E-2,(35[&rate=6.044185098748081E-4]:1.799498233255E-2,36[&rate=6.044185098748081E-4]:6.457032479831E-2)[&rate=6.044185098748081E-4]:5.399114657461E-2)[&rate=6.044185098748081E-4]:1.379823573028E-2)[&rate=6.044185098748081E-4]:4.399779237697E-1)[&rate=6.044185098748081E-4]:1.750322759213E-1,((((67[&rate=6.044185098748081E-4]:2.414147888395E-1,((124[&rate=6.044185098748081E-4]:9.340537722877E-2,123[&rate=6.044185098748081E-4]:9.613761766589E-2)[&rate=6.044185098748081E-4]:4.239327963373E-1,122[&rate=6.044185098748081E-4]:5.200704140032E-1)[&rate=6.044185098748081E-4]:2.22616925177E-1)[&rate=6.044185098748081E-4]:1.60520667525E-1,119[&rate=6.044185098748081E-4]:2.434812168693E0)[&rate=6.044185098748081E-4]:1.229109844328E-1,((((138[&rate=6.044185098748081E-4]:2.010011456956E-1,136[&rate=6.044185098748081E-4]:6.949429638039E-2)[&rate=6.044185098748081E-4]:4.138704187286E-1,135[&rate=6.044185098748081E-4]:4.148715644242E-1)[&rate=6.044185098748081E-4]:1.100705587307E-1,120[&rate=6.044185098748081E-4]:7.769969176754E-1)[&rate=6.044185098748081E-4]:3.077105764077E-1,126[&rate=6.044185098748081E-4]:3.948953823982E-1)[&rate=6.044185098748081E-4]:1.377125248084E0)[&rate=6.044185098748081E-4]:1.286171481712E-2,66[&rate=6.044185098748081E-4]:5.377081556145E-1)[&rate=6.044185098748081E-4]:1.63086408714E-1)[&rate=6.044185098748081E-4]:2.558528893081E-2,((((((53[&rate=6.044185098748081E-4]:5.489060823315E-1,(103[&rate=6.044185098748081E-4]:6.153032829313E-1,((12[&rate=6.044185098748081E-4]:4.395207210871E-2,5[&rate=6.044185098748081E-4]:5.595907725248E-3)[&rate=6.044185098748081E-4]:3.822532854921E-1,29[&rate=6.044185098748081E-4]:5.330546726693E-1)[&rate=6.044185098748081E-4]:3.151253225908E-1)[&rate=6.044185098748081E-4]:1.606093255273E0)[&rate=6.044185098748081E-4]:5.756131341228E-2,((((76[&rate=6.044185098748081E-4]:4.444560748178E-1,74[&rate=6.044185098748081E-4]:4.444560748178E-1)[&rate=6.044185098748081E-4]:5.937883772553E-2,70[&rate=6.044185098748081E-4]:4.654787481598E-1)[&rate=6.044185098748081E-4]:1.736227419532E-1,75[&rate=6.044185098748081E-4]:6.774576544965E-1)[&rate=6.044185098748081E-4]:1.493634271566E-1,((73[&rate=6.044185098748081E-4]:3.299653803895E-1,77[&rate=6.044185098748081E-4]:3.244859283348E-1)[&rate=6.044185098748081E-4]:2.333600174181E-1,((80[&rate=6.044185098748081E-4]:2.19589348221E-2,81[&rate=6.044185098748081E-4]:2.19589348221E-2)[&rate=6.044185098748081E-4]:4.20544455042E-1,(((72[&rate=6.044185098748081E-4]:1.121892656626E-2,78[&rate=6.044185098748081E-4]:3.313673478557E-2)[&rate=6.044185098748081E-4]:2.128657039952E-1,82[&rate=6.044185098748081E-4]:2.542216168629E-1)[&rate=6.044185098748081E-4]:1.14667354551E-1,(79[&rate=6.044185098748081E-4]:2.261956137979E-1,71[&rate=6.044185098748081E-4]:1.987983535239E-1)[&rate=6.044185098748081E-4]:1.344741795339E-1)[&rate=6.044185098748081E-4]:9.005277461457E-2)[&rate=6.044185098748081E-4]:7.150693945036E-2)[&rate=6.044185098748081E-4]:2.634956838456E-1)[&rate=6.044185098748081E-4]:5.261093727028E-1)[&rate=6.044185098748081E-4]:2.918111230971E-2,(133[&rate=6.044185098748081E-4]:5.924435265276E-1,(137[&rate=6.044185098748081E-4]:2.647174569985E-1,134[&rate=6.044185098748081E-4]:1.934845802863E-1)[&rate=6.044185098748081E-4]:3.688219599402E-1)[&rate=6.044185098748081E-4]:8.252844784941E-1)[&rate=6.044185098748081E-4]:3.000633365378E-2,52[&rate=6.044185098748081E-4]:6.738515630187E-1)[&rate=6.044185098748081E-4]:1.67296534671E-1,125[&rate=6.044185098748081E-4]:6.225688627171E-1)[&rate=6.044185098748081E-4]:3.828080360171E-1,((((37[&rate=6.044185098748081E-4]:2.348736147143E-1,58[&rate=6.044185098748081E-4]:2.157479316542E-1)[&rate=6.044185098748081E-4]:1.898955011905E-1,((54[&rate=6.044185098748081E-4]:9.879983677846E-2,59[&rate=6.044185098748081E-4]:1.370512028987E-1)[&rate=6.044185098748081E-4]:1.573471853885E-1,(56[&rate=6.044185098748081E-4]:2.233598201002E-1,55[&rate=6.044185098748081E-4]:2.233598201002E-1)[&rate=6.044185098748081E-4]:6.284184687539E-2)[&rate=6.044185098748081E-4]:9.211936149746E-2)[&rate=6.044185098748081E-4]:4.21544418209E-2,57[&rate=6.044185098748081E-4]:4.314044320427E-1)[&rate=6.044185098748081E-4]:2.503999419455E-1,68[&rate=6.044185098748081E-4]:6.298918056821E-1)[&rate=6.044185098748081E-4]:2.088184263854E-1)[&rate=6.044185098748081E-4]:4.35390258964E-1)[&rate=6.044185098748081E-4]:1.508878214309E-1,34[&rate=6.044185098748081E-4]:1.425397606008E-2)[&rate=6.044185098748081E-4]:3.023067986671E-2)[&rate=6.044185098748081E-4]:4.633060143725E-3);
tree STATE_82710000 [&joint=-20974.348322113387,lnP=-20974.348322113387] = [&R] (32[&rate=6.212831249816389E-4]:4.481433869393E-2,((34[&rate=6.212831249816389E-4]:3.097598927059E-2,(((126[&rate=6.212831249816389E-4]:1.606256402918E0,((((120[&rate=6.212831249816389E-4]:1.466592354537E0,119[&rate=6.212831249816389E-4]:1.562482765495E0)[&rate=6.212831249816389E-4]:1.255510457555E-1,((138[&rate=6.212831249816389E-4]:3.448384804966E-1,136[&rate=6.212831249816389E-4]:2.133316311814E-1)[&rate=6.212831249816389E-4]:4.301411207299E-1,135[&rate=6.212831249816389E-4]:5.749796012265E-1)[&rate=6.212831249816389E-4]:7.651090045451E-1)[&rate=6.212831249816389E-4]:5.303029771511E-1,66[&rate=6.212831249816389E-4]:1.854600760733E-1)[&rate=6.212831249816389E-4]:8.935902085463E-2,(67[&rate=6.212831249816389E-4]:1.178850630446E-1,(122[&rate=6.212831249816389E-4]:3.093504848732E-1,(124[&rate=6.212831249816389E-4]:6.984378445751E-2,123[&rate=6.212831249816389E-4]:7.257602489464E-2)[&rate=6.212831249816389E-4]:2.367744599786E-1)[&rate=6.212831249816389E-4]:3.098071285121E-1)[&rate=6.212831249816389E-4]:1.569340338833E-1)[&rate=6.212831249816389E-4]:8.426311630493E-2)[&rate=6.212831249816389E-4]:3.615782066372E-1,((38[&rate=6.212831249816389E-4]:7.20631214329E-1,((((147[&rate=6.212831249816389E-4]:2.858038984448E-1,(16[&rate=6.212831249816389E-4]:1.907812481957E0,(2[&rate=6.212831249816389E-4]:7.700189853238E-1,((22[&rate=6.212831249816389E-4]:3.334817304708E-1,27[&rate=6.212831249816389E-4]:3.499200866352E-1)[&rate=6.212831249816389E-4]:3.662960030592E-1,(31[&rate=6.212831249816389E-4]:6.783855057356E-1,(26[&rate=6.212831249816389E-4]:5.749391150546E-1,(7[&rate=6.212831249816389E-4]:3.081913553397E-1,8[&rate=6.212831249816389E-4]:3.081913553397E-1)[&rate=6.212831249816389E-4]:1.598984446464E-1)[&rate=6.212831249816389E-4]:5.961077424268E-2)[&rate=6.212831249816389E-4]:7.618674834238E-2)[&rate=6.212831249816389E-4]:2.428439915199E-1)[&rate=6.212831249816389E-4]:1.009026373345E0)[&rate=6.212831249816389E-4]:4.061072934252E-1)[&rate=6.212831249816389E-4]:9.011774858885E-2,(101[&rate=6.212831249816389E-4]:9.155190614564E-1,((3[&rate=6.212831249816389E-4]:7.293136870979E-1,(((89[&rate=6.212831249816389E-4]:2.039470776336E-1,88[&rate=6.212831249816389E-4]:1.902484474966E-1)[&rate=6.212831249816389E-4]:2.428457316288E-1,(87[&rate=6.212831249816389E-4]:2.407794678774E-1,((((84[&rate=6.212831249816389E-4]:8.300975914977E-2,85[&rate=6.212831249816389E-4]:8.300975914977E-2)[&rate=6.212831249816389E-4]:1.767522878149E-2,93[&rate=6.212831249816389E-4]:1.143836180683E-1)[&rate=6.212831249816389E-4]:4.466559564975E-2,(86[&rate=6.212831249816389E-4]:6.568433787027E-2,83[&rate=6.212831249816389E-4]:6.568433787027E-2)[&rate=6.212831249816389E-4]:7.966624571074E-2)[&rate=6.212831249816389E-4]:4.814828614404E-2,(92[&rate=6.212831249816389E-4]:1.318874568511E-1,(90[&rate=6.212831249816389E-4]:9.805556929685E-2,91[&rate=6.212831249816389E-4]:9.805556929685E-2)[&rate=6.212831249816389E-4]:3.383188755427E-2)[&rate=6.212831249816389E-4]:7.531004301095E-2)[&rate=6.212831249816389E-4]:4.728059815233E-2)[&rate=6.212831249816389E-4]:1.92314711248E-1)[&rate=6.212831249816389E-4]:7.083585688321E-1,((6[&rate=6.212831249816389E-4]:5.298658603222E-1,(10[&rate=6.212831249816389E-4]:3.804813280135E-1,15[&rate=6.212831249816389E-4]:4.18837492397E-1)[&rate=6.212831249816389E-4]:1.658228884731E-1)[&rate=6.212831249816389E-4]:1.482296027713E-2,18[&rate=6.212831249816389E-4]:6.077025192295E-1)[&rate=6.212831249816389E-4]:1.090926944815E-1)[&rate=6.212831249816389E-4]:1.275869665375E-1)[&rate=6.212831249816389E-4]:8.119609369196E-1,(((((140[&rate=6.212831249816389E-4]:3.66260288264E-1,11[&rate=6.212831249816389E-4]:3.854383704558E-1)[&rate=6.212831249816389E-4]:3.850702217617E-1,(23[&rate=6.212831249816389E-4]:4.539233204728E-1,(20[&rate=6.212831249816389E-4]:3.770975517152E-1,25[&rate=6.212831249816389E-4]:3.962756339069E-1)[&rate=6.212831249816389E-4]:6.860659067553E-2)[&rate=6.212831249816389E-4]:4.015167785939E-1)[&rate=6.212831249816389E-4]:4.438954909964E-1,(102[&rate=6.212831249816389E-4]:1.872914224045E-2,((24[&rate=6.212831249816389E-4]:8.976385790657E-1,(21[&rate=6.212831249816389E-4]:5.721007801804E-1,28[&rate=6.212831249816389E-4]:5.967583144268E-1)[&rate=6.212831249816389E-4]:3.063597166936E-1)[&rate=6.212831249816389E-4]:1.592643915486E-2,1[&rate=6.212831249816389E-4]:1.327431004123E-1)[&rate=6.212831249816389E-4]:2.668079596363E-1)[&rate=6.212831249816389E-4]:1.299215163159E-1)[&rate=6.212831249816389E-4]:7.36526094757E-2,((((148[&rate=6.212831249816389E-4]:3.537199841114E-1,143[&rate=6.212831249816389E-4]:3.509802580841E-1)[&rate=6.212831249816389E-4]:3.966178674301E-1,(((111[&rate=6.212831249816389E-4]:1.322543224644E-1,106[&rate=6.212831249816389E-4]:1.158159663E-1)[&rate=6.212831249816389E-4]:6.767038208129E-2,139[&rate=6.212831249816389E-4]:3.75267170299E-1)[&rate=6.212831249816389E-4]:3.084167149399E-1,116[&rate=6.212831249816389E-4]:4.316290907185E-1)[&rate=6.212831249816389E-4]:2.803525964394E-1)[&rate=6.212831249816389E-4]:1.420216548519E-1,(((((104[&rate=6.212831249816389E-4]:8.518420846542E-2,114[&rate=6.212831249816389E-4]:2.491023586265E-2)[&rate=6.212831249816389E-4]:2.879325373839E-1,(108[&rate=6.212831249816389E-4]:3.268590718936E-1,107[&rate=6.212831249816389E-4]:3.295987979209E-1)[&rate=6.212831249816389E-4]:4.351794792839E-2)[&rate=6.212831249816389E-4]:2.364775584536E-2,109[&rate=6.212831249816389E-4]:4.159425838864E-1)[&rate=6.212831249816389E-4]:1.473219145189E-1,(19[&rate=6.212831249816389E-4]:4.222905977805E-1,13[&rate=6.212831249816389E-4]:3.839344333968E-1)[&rate=6.212831249816389E-4]:1.820697910359E-1)[&rate=6.212831249816389E-4]:2.043882173644E-1,115[&rate=6.212831249816389E-4]:6.882006609752E-1)[&rate=6.212831249816389E-4]:1.658026810345E-1)[&rate=6.212831249816389E-4]:1.16939655635E-1,(((105[&rate=6.212831249816389E-4]:4.270402761339E-1,110[&rate=6.212831249816389E-4]:4.489580843529E-1)[&rate=6.212831249816389E-4]:2.123542668174E-1,((9[&rate=6.212831249816389E-4]:4.89805388307E-1,(30[&rate=6.212831249816389E-4]:1.887990526229E-1,4[&rate=6.212831249816389E-4]:1.619631289691E-2)[&rate=6.212831249816389E-4]:4.242940069169E-1)[&rate=6.212831249816389E-4]:1.349143098965E-2,(112[&rate=6.212831249816389E-4]:1.063280280171E-1,117[&rate=6.212831249816389E-4]:1.090677540447E-1)[&rate=6.212831249816389E-4]:4.051879693616E-1)[&rate=6.212831249816389E-4]:1.552758058464E-1)[&rate=6.212831249816389E-4]:6.571121481426E-2,((17[&rate=6.212831249816389E-4]:4.183704377757E-1,14[&rate=6.212831249816389E-4]:3.800142733921E-1)[&rate=6.212831249816389E-4]:2.248326094984E-1,113[&rate=6.212831249816389E-4]:6.048468828904E-1)[&rate=6.212831249816389E-4]:1.27656135149E-1)[&rate=6.212831249816389E-4]:3.206317604273E-1)[&rate=6.212831249816389E-4]:2.431410923049E-1)[&rate=6.212831249816389E-4]:3.79214264876E-3,(((144[&rate=6.212831249816389E-4]:4.896373853533E-1,141[&rate=6.212831249816389E-4]:4.923771113806E-1)[&rate=6.212831249816389E-4]:1.023798721545E-1,145[&rate=6.212831249816389E-4]:5.974967095628E-1)[&rate=6.212831249816389E-4]:5.202819833967E-2,142[&rate=6.212831249816389E-4]:6.495249079024E-1)[&rate=6.212831249816389E-4]:8.231458452441E-1)[&rate=6.212831249816389E-4]:3.179189393641E-1)[&rate=6.212831249816389E-4]:3.769841634664E-1)[&rate=6.212831249816389E-4]:3.761896953907E-1)[&rate=6.212831249816389E-4]:6.721462439722E-2,146[&rate=6.212831249816389E-4]:5.059778014854E-1)[&rate=6.212831249816389E-4]:2.262791182935E-1,((98[&rate=6.212831249816389E-4]:6.832384376556E-1,(((100[&rate=6.212831249816389E-4]:5.370487244386E-2,94[&rate=6.212831249816389E-4]:5.370487244386E-2)[&rate=6.212831249816389E-4]:4.230576508758E-1,95[&rate=6.212831249816389E-4]:5.614619768717E-1)[&rate=6.212831249816389E-4]:1.012535073061E-1,((99[&rate=6.212831249816389E-4]:5.458842465422E-1,40[&rate=6.212831249816389E-4]:3.956110224987E-1)[&rate=6.212831249816389E-4]:5.243522372966E-2,96[&rate=6.212831249816389E-4]:5.62800344589E-1)[&rate=6.212831249816389E-4]:7.532497565445E-2)[&rate=6.212831249816389E-4]:3.145191522647E-2)[&rate=6.212831249816389E-4]:4.718866562254E-2,(97[&rate=6.212831249816389E-4]:3.708791886756E-1,39[&rate=6.212831249816389E-4]:4.419174400417E-1)[&rate=6.212831249816389E-4]:1.600943626901E-1)[&rate=6.212831249816389E-4]:1.002653781222E-2)[&rate=6.212831249816389E-4]:1.76898884714E-1)[&rate=6.212831249816389E-4]:3.914200978644E-1,(((36[&rate=6.212831249816389E-4]:5.041693266341E-2,(127[&rate=6.212831249816389E-4]:2.469573315567E0,121[&rate=6.212831249816389E-4]:2.028477425156E0)[&rate=6.212831249816389E-4]:1.013915623015E-1)[&rate=6.212831249816389E-4]:2.813795094198E-1,35[&rate=6.212831249816389E-4]:2.852210996174E-1)[&rate=6.212831249816389E-4]:1.218942244268E-1,(((((((60[&rate=6.212831249816389E-4]:7.050206551428E-3,62[&rate=6.212831249816389E-4]:1.988310284692E-1)[&rate=6.212831249816389E-4]:1.553670970007E-2,64[&rate=6.212831249816389E-4]:1.732718477582E-1)[&rate=6.212831249816389E-4]:2.029650915198E-1,65[&rate=6.212831249816389E-4]:2.255520077713E-1)[&rate=6.212831249816389E-4]:1.392354694992E-1,(61[&rate=6.212831249816389E-4]:2.285081296573E-1,63[&rate=6.212831249816389E-4]:1.874122392463E-1)[&rate=6.212831249816389E-4]:3.28060169531E-1)[&rate=6.212831249816389E-4]:1.01468369712E0,128[&rate=6.212831249816389E-4]:1.431525968911E0)[&rate=6.212831249816389E-4]:1.597718005118E-1,((69[&rate=6.212831249816389E-4]:1.32881624768E0,(131[&rate=6.212831249816389E-4]:2.941798050881E-1,((130[&rate=6.212831249816389E-4]:1.208793126369E-1,129[&rate=6.212831249816389E-4]:1.208793126369E-1)[&rate=6.212831249816389E-4]:1.505048060065E-3,132[&rate=6.212831249816389E-4]:1.251240867243E-1)[&rate=6.212831249816389E-4]:1.690557183638E-1)[&rate=6.212831249816389E-4]:8.894309631394E-1)[&rate=6.212831249816389E-4]:1.359169883653E-2,118[&rate=6.212831249816389E-4]:1.331449042407E0)[&rate=6.212831249816389E-4]:3.995747544136E-1)[&rate=6.212831249816389E-4]:1.286931575631E-1,(45[&rate=6.212831249816389E-4]:8.618489837298E-1,(((50[&rate=6.212831249816389E-4]:4.01585038457E-1,49[&rate=6.212831249816389E-4]:4.01585038457E-1)[&rate=6.212831249816389E-4]:1.38242483725E-1,(51[&rate=6.212831249816389E-4]:5.137484431524E-1,(47[&rate=6.212831249816389E-4]:1.4435053634E-2,44[&rate=6.212831249816389E-4]:8.970572759752E-3)[&rate=6.212831249816389E-4]:5.266357938898E-1)[&rate=6.212831249816389E-4]:3.154355990387E-2)[&rate=6.212831249816389E-4]:5.76960713251E-2,(((41[&rate=6.212831249816389E-4]:1.807584668196E-1,48[&rate=6.212831249816389E-4]:2.244743138141E-1)[&rate=6.212831249816389E-4]:5.761501359627E-2,42[&rate=6.212831249816389E-4]:2.438379612902E-1)[&rate=6.212831249816389E-4]:7.20952333505E-2,(46[&rate=6.212831249816389E-4]:3.159613247471E-1,43[&rate=6.212831249816389E-4]:3.159613247471E-1)[&rate=6.212831249816389E-4]:4.915219776224E-2)[&rate=6.212831249816389E-4]:2.651969562434E-1)[&rate=6.212831249816389E-4]:2.397352262883E-1)[&rate=6.212831249816389E-4]:8.474573096486E-2)[&rate=6.212831249816389E-4]:2.158915203459E-1)[&rate=6.212831249816389E-4]:1.025705416337E-1)[&rate=6.212831249816389E-4]:2.109745541922E-1)[&rate=6.212831249816389E-4]:7.656476236001E-2,(((((52[&rate=6.212831249816389E-4]:3.89345951503E-1,(103[&rate=6.212831249816389E-4]:5.189179163701E-1,((12[&rate=6.212831249816389E-4]:5.91082612939E-2,5[&rate=6.212831249816389E-4]:2.075209691044E-2)[&rate=6.212831249816389E-4]:2.877142422219E-1,29[&rate=6.212831249816389E-4]:4.536718185843E-1)[&rate=6.212831249816389E-4]:2.981228101146E-1)[&rate=6.212831249816389E-4]:1.534721769694E0)[&rate=6.212831249816389E-4]:2.089646636281E-1,(((137[&rate=6.212831249816389E-4]:1.794986321252E-1,134[&rate=6.212831249816389E-4]:1.08265755413E-1)[&rate=6.212831249816389E-4]:3.346375152296E-1,133[&rate=6.212831249816389E-4]:4.730402569438E-1)[&rate=6.212831249816389E-4]:8.398567865205E-1,((((70[&rate=6.212831249816389E-4]:4.352281467389E-1,76[&rate=6.212831249816389E-4]:4.735843111224E-1)[&rate=6.212831249816389E-4]:2.57297352263E-2,74[&rate=6.212831249816389E-4]:4.993140463487E-1)[&rate=6.212831249816389E-4]:3.402426708765E-2,75[&rate=6.212831249816389E-4]:5.333383134363E-1)[&rate=6.212831249816389E-4]:4.768244289251E-2,((77[&rate=6.212831249816389E-4]:1.695118588987E-1,73[&rate=6.212831249816389E-4]:1.749913109534E-1)[&rate=6.212831249816389E-4]:3.147190244352E-1,(71[&rate=6.212831249816389E-4]:3.703927186061E-1,((82[&rate=6.212831249816389E-4]:2.217007112881E-1,((78[&rate=6.212831249816389E-4]:2.758281182164E-2,72[&rate=6.212831249816389E-4]:5.665003602324E-3)[&rate=6.212831249816389E-4]:1.514720506222E-1,79[&rate=6.212831249816389E-4]:1.790548624438E-1)[&rate=6.212831249816389E-4]:3.442667076224E-2)[&rate=6.212831249816389E-4]:7.283765687639E-2,(80[&rate=6.212831249816389E-4]:3.846806206324E-2,81[&rate=6.212831249816389E-4]:3.846806206324E-2)[&rate=6.212831249816389E-4]:2.396319499369E-1)[&rate=6.212831249816389E-4]:1.114707887976E-1)[&rate=6.212831249816389E-4]:5.082446609776E-2)[&rate=6.212831249816389E-4]:9.131042094017E-2)[&rate=6.212831249816389E-4]:6.962598487794E-1)[&rate=6.212831249816389E-4]:5.929634732368E-2)[&rate=6.212831249816389E-4]:4.00987890062E-2,53[&rate=6.212831249816389E-4]:6.30212682826E-1)[&rate=6.212831249816389E-4]:5.824886497724E-1,125[&rate=6.212831249816389E-4]:1.002318818937E0)[&rate=6.212831249816389E-4]:3.048532204594E-1,(((((55[&rate=6.212831249816389E-4]:1.926311375178E-1,(37[&rate=6.212831249816389E-4]:2.281863295845E-1,54[&rate=6.212831249816389E-4]:1.51683597344E-1)[&rate=6.212831249816389E-4]:1.089289536513E-2)[&rate=6.212831249816389E-4]:4.401656855825E-2,58[&rate=6.212831249816389E-4]:2.639701104477E-1)[&rate=6.212831249816389E-4]:7.639701790138E-2,(56[&rate=6.212831249816389E-4]:3.092311883608E-1,57[&rate=6.212831249816389E-4]:3.201601501095E-1)[&rate=6.212831249816389E-4]:3.813535616632E-3)[&rate=6.212831249816389E-4]:4.115521826454E-2,59[&rate=6.212831249816389E-4]:3.623966635536E-1)[&rate=6.212831249816389E-4]:3.101758242393E-1,68[&rate=6.212831249816389E-4]:6.233921599239E-1)[&rate=6.212831249816389E-4]:5.171132128059E-1)[&rate=6.212831249816389E-4]:2.044404472726E-1)[&rate=6.212831249816389E-4]:9.676450567061E-2)[&rate=6.212831249816389E-4]:2.029559102058E-2,33[&rate=6.212831249816389E-4]:3.48332241268E-2)[&rate=6.212831249816389E-4]:1.546056662184E-2);
tree STATE_82800000 [&joint=-20948.31633469889,lnP=-20948.31633469889] = [&R] ((((((((67[&rate=6.152298254420237E-4]:3.439907049092E-2,(123[&rate=6.152298254420237E-4]:2.308548376673E-1,(124[&rate=6.152298254420237E-4]:2.222085519561E-1,122[&rate=6.152298254420237E-4]:2.249407923933E-1)[&rate=6.152298254420237E-4]:5.91404527401E-3)[&rate=6.152298254420237E-4]:3.048167831643E-1)[&rate=6.152298254420237E-4]:1.126322641915E-1,66[&rate=6.152298254420237E-4]:1.470313346825E-1)[&rate=6.152298254420237E-4]:7.576583976218E-2,(((((138[&rate=6.152298254420237E-4]:1.909889178861E-1,136[&rate=6.152298254420237E-4]:5.948206857094E-2)[&rate=6.152298254420237E-4]:2.618082550764E-1,135[&rate=6.152298254420237E-4]:2.527971729625E-1)[&rate=6.152298254420237E-4]:1.874607004155E-1,120[&rate=6.152298254420237E-4]:6.923126678985E-1)[&rate=6.152298254420237E-4]:7.418103234447E-1,126[&rate=6.152298254420237E-4]:7.443108796584E-1)[&rate=6.152298254420237E-4]:2.408205748052E-1,119[&rate=6.152298254420237E-4]:1.770833977107E0)[&rate=6.152298254420237E-4]:4.848399096661E-1)[&rate=6.152298254420237E-4]:2.314897045913E-1,((((((55[&rate=6.152298254420237E-4]:1.403027939698E-1,56[&rate=6.152298254420237E-4]:1.403027939698E-1)[&rate=6.152298254420237E-4]:1.357091137618E-1,(57[&rate=6.152298254420237E-4]:2.612673324186E-1,(37[&rate=6.152298254420237E-4]:2.937085625645E-1,54[&rate=6.152298254420237E-4]:2.172058303241E-1)[&rate=6.152298254420237E-4]:3.077895537196E-3)[&rate=6.152298254420237E-4]:2.567353706167E-2)[&rate=6.152298254420237E-4]:3.152233571463E-3,58[&rate=6.152298254420237E-4]:3.064865456747E-1)[&rate=6.152298254420237E-4]:8.67731725455E-2,59[&rate=6.152298254420237E-4]:3.741340351601E-1)[&rate=6.152298254420237E-4]:7.774070690767E-2,68[&rate=6.152298254420237E-4]:4.026944141988E-1)[&rate=6.152298254420237E-4]:4.506506319499E-1,((((103[&rate=6.152298254420237E-4]:6.182915805453E-1,((12[&rate=6.152298254420237E-4]:2.344753000438E-1,5[&rate=6.152298254420237E-4]:1.961191356604E-1)[&rate=6.152298254420237E-4]:2.678336765721E-1,29[&rate=6.152298254420237E-4]:6.091582916845E-1)[&rate=6.152298254420237E-4]:2.420100011896E-1)[&rate=6.152298254420237E-4]:1.674352287292E0,(52[&rate=6.152298254420237E-4]:6.231401451449E-1,(134[&rate=6.152298254420237E-4]:6.258849607714E-1,(137[&rate=6.152298254420237E-4]:4.81331471082E-1,133[&rate=6.152298254420237E-4]:4.40235580671E-1)[&rate=6.152298254420237E-4]:2.157863664016E-1)[&rate=6.152298254420237E-4]:7.410009737292E-1)[&rate=6.152298254420237E-4]:5.209988131432E-3)[&rate=6.152298254420237E-4]:7.274943317092E-2,(((75[&rate=6.152298254420237E-4]:4.874609254577E-1,(70[&rate=6.152298254420237E-4]:3.797753158428E-1,(76[&rate=6.152298254420237E-4]:4.110061948201E-1,74[&rate=6.152298254420237E-4]:4.110061948201E-1)[&rate=6.152298254420237E-4]:7.125285406204E-3)[&rate=6.152298254420237E-4]:6.932944523144E-2)[&rate=6.152298254420237E-4]:1.541329812362E-1,(77[&rate=6.152298254420237E-4]:4.741476355766E-1,(((71[&rate=6.152298254420237E-4]:2.915083715971E-1,(80[&rate=6.152298254420237E-4]:5.462338222459E-2,81[&rate=6.152298254420237E-4]:5.462338222459E-2)[&rate=6.152298254420237E-4]:2.560630715642E-1)[&rate=6.152298254420237E-4]:6.025409683351E-2,((79[&rate=6.152298254420237E-4]:1.245387992392E-1,82[&rate=6.152298254420237E-4]:1.327579773213E-1)[&rate=6.152298254420237E-4]:5.542790780292E-2,(78[&rate=6.152298254420237E-4]:8.071828924762E-2,72[&rate=6.152298254420237E-4]:5.880048102831E-2)[&rate=6.152298254420237E-4]:9.924841779448E-2)[&rate=6.152298254420237E-4]:1.991930216625E-1)[&rate=6.152298254420237E-4]:2.266110008231E-2,73[&rate=6.152298254420237E-4]:4.429167191978E-1)[&rate=6.152298254420237E-4]:3.671036843354E-2)[&rate=6.152298254420237E-4]:1.619668190626E-1)[&rate=6.152298254420237E-4]:7.259300457723E-1,53[&rate=6.152298254420237E-4]:6.21060893854E-1)[&rate=6.152298254420237E-4]:7.184195128181E-2)[&rate=6.152298254420237E-4]:4.373848728193E-1,125[&rate=6.152298254420237E-4]:9.199052042939E-1)[&rate=6.152298254420237E-4]:1.001065085216E-1)[&rate=6.152298254420237E-4]:1.486624706595E-1)[&rate=6.152298254420237E-4]:2.241772089698E-1,((38[&rate=6.152298254420237E-4]:7.58028749035E-1,(((39[&rate=6.152298254420237E-4]:4.626924805176E-1,40[&rate=6.152298254420237E-4]:4.626924805176E-1)[&rate=6.152298254420237E-4]:1.764078139199E-1,(((147[&rate=6.152298254420237E-4]:4.730398723901E-1,(97[&rate=6.152298254420237E-4]:3.221606621958E-1,16[&rate=6.152298254420237E-4]:2.478691839679E0)[&rate=6.152298254420237E-4]:2.246390964779E-2)[&rate=6.152298254420237E-4]:6.618140526144E-2,146[&rate=6.152298254420237E-4]:6.020628077061E-1)[&rate=6.152298254420237E-4]:8.263313780236E-2,((2[&rate=6.152298254420237E-4]:7.676514859794E-1,((31[&rate=6.152298254420237E-4]:8.679379912216E-1,(26[&rate=6.152298254420237E-4]:7.930589531755E-1,(7[&rate=6.152298254420237E-4]:1.935516568928E-1,8[&rate=6.152298254420237E-4]:1.935516568928E-1)[&rate=6.152298254420237E-4]:4.926579812142E-1)[&rate=6.152298254420237E-4]:3.104342160765E-2)[&rate=6.152298254420237E-4]:1.06254427263E-4,(22[&rate=6.152298254420237E-4]:3.512380722754E-1,27[&rate=6.152298254420237E-4]:3.676764284397E-1)[&rate=6.152298254420237E-4]:4.620116528254E-1)[&rate=6.152298254420237E-4]:1.270045006046E-1)[&rate=6.152298254420237E-4]:1.640343918927E0,(101[&rate=6.152298254420237E-4]:1.212459604271E0,((((87[&rate=6.152298254420237E-4]:1.218246710893E-1,(89[&rate=6.152298254420237E-4]:1.800520747795E-2,88[&rate=6.152298254420237E-4]:4.306577340933E-3)[&rate=6.152298254420237E-4]:1.175180937484E-1)[&rate=6.152298254420237E-4]:8.175182753838E-2,((((84[&rate=6.152298254420237E-4]:5.236521286211E-2,83[&rate=6.152298254420237E-4]:5.236521286211E-2)[&rate=6.152298254420237E-4]:1.944485582162E-2,93[&rate=6.152298254420237E-4]:8.550869882074E-2)[&rate=6.152298254420237E-4]:2.570252283787E-2,(86[&rate=6.152298254420237E-4]:9.26061673967E-2,85[&rate=6.152298254420237E-4]:9.26061673967E-2)[&rate=6.152298254420237E-4]:4.90642412489E-3)[&rate=6.152298254420237E-4]:4.771427407192E-2,(92[&rate=6.152298254420237E-4]:1.647611436226E-2,(90[&rate=6.152298254420237E-4]:8.862448309344E-3,91[&rate=6.152298254420237E-4]:8.862448309344E-3)[&rate=6.152298254420237E-4]:7.613666052918E-3)[&rate=6.152298254420237E-4]:1.424493813683E-1)[&rate=6.152298254420237E-4]:5.834963303418E-2)[&rate=6.152298254420237E-4]:1.231533695028E0,(((10[&rate=6.152298254420237E-4]:3.290447036065E-1,15[&rate=6.152298254420237E-4]:3.674008679899E-1)[&rate=6.152298254420237E-4]:2.879887616011E-1,(6[&rate=6.152298254420237E-4]:5.619105773611E-1,18[&rate=6.152298254420237E-4]:6.249242759912E-1)[&rate=6.152298254420237E-4]:3.868453168216E-2)[&rate=6.152298254420237E-4]:1.110008330391E-1,3[&rate=6.152298254420237E-4]:6.595411475618E-1)[&rate=6.152298254420237E-4]:2.358430186966E-1)[&rate=6.152298254420237E-4]:5.149226787448E-1,((((141[&rate=6.152298254420237E-4]:5.316469248112E-1,(144[&rate=6.152298254420237E-4]:2.33607910888E-1,145[&rate=6.152298254420237E-4]:2.390873629429E-1)[&rate=6.152298254420237E-4]:2.952992878959E-1)[&rate=6.152298254420237E-4]:1.162367417573E-1,142[&rate=6.152298254420237E-4]:6.506233925961E-1)[&rate=6.152298254420237E-4]:7.089946389006E-1,(((17[&rate=6.152298254420237E-4]:3.661000343218E-1,14[&rate=6.152298254420237E-4]:3.277438699381E-1)[&rate=6.152298254420237E-4]:5.309826896551E-1,((113[&rate=6.152298254420237E-4]:5.396765138111E-1,(110[&rate=6.152298254420237E-4]:4.872870024328E-1,105[&rate=6.152298254420237E-4]:4.653691942137E-1)[&rate=6.152298254420237E-4]:4.691005932361E-2)[&rate=6.152298254420237E-4]:2.695557705022E-1,((117[&rate=6.152298254420237E-4]:4.412289725316E-1,(30[&rate=6.152298254420237E-4]:3.412925479008E-1,4[&rate=6.152298254420237E-4]:1.686898081748E-1)[&rate=6.152298254420237E-4]:2.12265191754E-1)[&rate=6.152298254420237E-4]:2.941205533538E-1,(112[&rate=6.152298254420237E-4]:5.850816813186E-1,9[&rate=6.152298254420237E-4]:5.768625032365E-1)[&rate=6.152298254420237E-4]:1.475281185392E-1)[&rate=6.152298254420237E-4]:7.662248445549E-2)[&rate=6.152298254420237E-4]:4.94942752799E-2)[&rate=6.152298254420237E-4]:2.156455447886E-1,(((109[&rate=6.152298254420237E-4]:5.682572637266E-1,((107[&rate=6.152298254420237E-4]:4.149316935553E-1,108[&rate=6.152298254420237E-4]:4.121919675279E-1)[&rate=6.152298254420237E-4]:7.07797998E-2,(104[&rate=6.152298254420237E-4]:1.504714435577E-1,114[&rate=6.152298254420237E-4]:9.019747095495E-2)[&rate=6.152298254420237E-4]:3.352400497975E-1)[&rate=6.152298254420237E-4]:6.33676881796E-2)[&rate=6.152298254420237E-4]:1.61612626866E-1,(115[&rate=6.152298254420237E-4]:6.363099364866E-1,(19[&rate=6.152298254420237E-4]:6.383465939007E-1,13[&rate=6.152298254420237E-4]:5.99990429517E-1)[&rate=6.152298254420237E-4]:1.185112877914E-1)[&rate=6.152298254420237E-4]:1.410789931151E-2)[&rate=6.152298254420237E-4]:2.534926240077E-1,(116[&rate=6.152298254420237E-4]:7.634806942475E-1,(((106[&rate=6.152298254420237E-4]:2.052886539131E-1,111[&rate=6.152298254420237E-4]:2.217270100775E-1)[&rate=6.152298254420237E-4]:2.807267925127E-1,139[&rate=6.152298254420237E-4]:6.777962683435E-1)[&rate=6.152298254420237E-4]:2.853303650188E-1,(148[&rate=6.152298254420237E-4]:1.822993564373E-1,143[&rate=6.152298254420237E-4]:1.7955963041E-1)[&rate=6.152298254420237E-4]:5.671286467882E-1)[&rate=6.152298254420237E-4]:5.240885540572E-2)[&rate=6.152298254420237E-4]:1.404297655582E-1)[&rate=6.152298254420237E-4]:8.826986375419E-2)[&rate=6.152298254420237E-4]:1.126431873886E-1)[&rate=6.152298254420237E-4]:1.096014088905E-1,(102[&rate=6.152298254420237E-4]:1.919341516254E-1,(((1[&rate=6.152298254420237E-4]:1.377950505009E-1,(21[&rate=6.152298254420237E-4]:6.069997998291E-1,28[&rate=6.152298254420237E-4]:6.316573340755E-1)[&rate=6.152298254420237E-4]:2.924390862883E-1)[&rate=6.152298254420237E-4]:9.23312940745E-2,24[&rate=6.152298254420237E-4]:1.010948262384E0)[&rate=6.152298254420237E-4]:2.871838220696E-1,(((20[&rate=6.152298254420237E-4]:4.72375704634E-1,25[&rate=6.152298254420237E-4]:4.915537868257E-1)[&rate=6.152298254420237E-4]:1.315761721174E-1,23[&rate=6.152298254420237E-4]:6.121710548335E-1)[&rate=6.152298254420237E-4]:1.133109878259E-1,(140[&rate=6.152298254420237E-4]:4.625246209921E-1,11[&rate=6.152298254420237E-4]:4.817027031838E-1)[&rate=6.152298254420237E-4]:1.588478326263E-1)[&rate=6.152298254420237E-4]:5.616911376843E-1)[&rate=6.152298254420237E-4]:5.544590278847E-2)[&rate=6.152298254420237E-4]:3.070994629595E-2)[&rate=6.152298254420237E-4]:1.904024731093E-1)[&rate=6.152298254420237E-4]:8.048924852957E-1)[&rate=6.152298254420237E-4]:2.119741567991E-1)[&rate=6.152298254420237E-4]:1.132077641969E-1)[&rate=6.152298254420237E-4]:7.462292816398E-2)[&rate=6.152298254420237E-4]:4.304099101417E-2,(((96[&rate=6.152298254420237E-4]:5.123698308969E-1,99[&rate=6.152298254420237E-4]:5.478889565797E-1)[&rate=6.152298254420237E-4]:5.517661171657E-2,98[&rate=6.152298254420237E-4]:5.812076447991E-1)[&rate=6.152298254420237E-4]:1.981910920616E-1,(95[&rate=6.152298254420237E-4]:5.385188391006E-1,(94[&rate=6.152298254420237E-4]:2.501757264743E-1,100[&rate=6.152298254420237E-4]:2.501757264743E-1)[&rate=6.152298254420237E-4]:2.036436590743E-1)[&rate=6.152298254420237E-4]:2.518088595088E-1)[&rate=6.152298254420237E-4]:3.11578491373E-2)[&rate=6.152298254420237E-4]:1.441934745124E-1)[&rate=6.152298254420237E-4]:1.890161072412E-1,(((121[&rate=6.152298254420237E-4]:1.846281242477E0,127[&rate=6.152298254420237E-4]:2.287377132888E0)[&rate=6.152298254420237E-4]:3.681461708707E-1,(((51[&rate=6.152298254420237E-4]:4.588779913571E-1,(((50[&rate=6.152298254420237E-4]:2.174307475445E-1,49[&rate=6.152298254420237E-4]:2.174307475445E-1)[&rate=6.152298254420237E-4]:2.000280879797E-1,((43[&rate=6.152298254420237E-4]:3.458217972616E-1,(42[&rate=6.152298254420237E-4]:2.042605019728E-1,(48[&rate=6.152298254420237E-4]:1.798020743634E-1,41[&rate=6.152298254420237E-4]:1.36086227369E-1)[&rate=6.152298254420237E-4]:6.270979372961E-2)[&rate=6.152298254420237E-4]:9.238096742006E-2)[&rate=6.152298254420237E-4]:4.068793918563E-2,46[&rate=6.152298254420237E-4]:3.865097364472E-1)[&rate=6.152298254420237E-4]:6.373598432272E-2)[&rate=6.152298254420237E-4]:8.419089519008E-3,(44[&rate=6.152298254420237E-4]:3.884280707777E-3,47[&rate=6.152298254420237E-4]:9.34876158203E-3)[&rate=6.152298254420237E-4]:4.493160487069E-1)[&rate=6.152298254420237E-4]:2.753558543961E-2)[&rate=6.152298254420237E-4]:6.965096981918E-2,45[&rate=6.152298254420237E-4]:5.476546442364E-1)[&rate=6.152298254420237E-4]:1.406991950371E-1,(128[&rate=6.152298254420237E-4]:1.382008653639E0,((69[&rate=6.152298254420237E-4]:6.692391602696E-1,(((129[&rate=6.152298254420237E-4]:1.333687925831E-1,132[&rate=6.152298254420237E-4]:1.361085186105E-1)[&rate=6.152298254420237E-4]:8.758949302174E-2,(131[&rate=6.152298254420237E-4]:4.621746090633E-2,130[&rate=6.152298254420237E-4]:4.347773487897E-2)[&rate=6.152298254420237E-4]:1.774805507259E-1)[&rate=6.152298254420237E-4]:2.491654121585E-1,118[&rate=6.152298254420237E-4]:6.071099991333E-1)[&rate=6.152298254420237E-4]:5.117025702664E-2)[&rate=6.152298254420237E-4]:7.343840734652E-1,((62[&rate=6.152298254420237E-4]:4.872912253956E-1,(60[&rate=6.152298254420237E-4]:2.228375598711E-1,(64[&rate=6.152298254420237E-4]:2.724358641434E-1,65[&rate=6.152298254420237E-4]:1.217509326367E-1)[&rate=6.152298254420237E-4]:1.010866272344E-1)[&rate=6.152298254420237E-4]:7.267284360677E-2)[&rate=6.152298254420237E-4]:1.630080756134E-1,(61[&rate=6.152298254420237E-4]:1.599702854844E-1,63[&rate=6.152298254420237E-4]:1.188743950734E-1)[&rate=6.152298254420237E-4]:4.903290155246E-1)[&rate=6.152298254420237E-4]:7.423650286162E-1)[&rate=6.152298254420237E-4]:1.290703514113E-1)[&rate=6.152298254420237E-4]:7.974139792561E-2)[&rate=6.152298254420237E-4]:1.554170878101E-1)[&rate=6.152298254420237E-4]:6.115697418452E-2,(36[&rate=6.152298254420237E-4]:9.706744041159E-2,35[&rate=6.152298254420237E-4]:5.049209794584E-2)[&rate=6.152298254420237E-4]:9.90648923259E-2)[&rate=6.152298254420237E-4]:1.95122419489E-1)[&rate=6.152298254420237E-4]:3.33784678245E-1)[&rate=6.152298254420237E-4]:1.899877712139E-1,34[&rate=6.152298254420237E-4]:5.438160589585E-3)[&rate=6.152298254420237E-4]:1.877171431475E-2,32[&rate=6.152298254420237E-4]:2.292066685249E-3)[&rate=6.152298254420237E-4]:2.41598433617E-2,33[&rate=6.152298254420237E-4]:3.193136210167E-2);
tree STATE_82890000 [&joint=-20971.565332314043,lnP=-20971.565332314043] = [&R] ((((((57[&rate=5.70959523616466E-4]:3.041095518077E-1,(((54[&rate=5.70959523616466E-4]:1.893484191873E-1,(59[&rate=5.70959523616466E-4]:2.202515759299E-1,37[&rate=5.70959523616466E-4]:2.585029420502E-1)[&rate=5.70959523616466E-4]:7.348209377568E-3)[&rate=5.70959523616466E-4]:5.120920048655E-2,(55[&rate=5.70959523616466E-4]:1.825817329948E-1,56[&rate=5.70959523616466E-4]:1.825817329948E-1)[&rate=5.70959523616466E-4]:8.803053148767E-2)[&rate=5.70959523616466E-4]:4.352960062291E-3,58[&rate=5.70959523616466E-4]:3.022876289165E-1)[&rate=5.70959523616466E-4]:1.821536551421E-2)[&rate=5.70959523616466E-4]:2.340178981057E-1,68[&rate=5.70959523616466E-4]:4.862148816073E-1)[&rate=5.70959523616466E-4]:7.021875247011E-1,(((53[&rate=5.70959523616466E-4]:6.601325473163E-1,(((134[&rate=5.70959523616466E-4]:7.501236751512E-1,(137[&rate=5.70959523616466E-4]:4.128082436477E-1,133[&rate=5.70959523616466E-4]:3.717123532366E-1)[&rate=5.70959523616466E-4]:4.085483082157E-1)[&rate=5.70959523616466E-4]:6.11149115146E-1,52[&rate=5.70959523616466E-4]:6.175270009415E-1)[&rate=5.70959523616466E-4]:1.815564791608E-2,(103[&rate=5.70959523616466E-4]:6.673119764264E-1,((12[&rate=5.70959523616466E-4]:2.754703347533E-1,5[&rate=5.70959523616466E-4]:2.371141703699E-1)[&rate=5.70959523616466E-4]:2.1088455451E-1,29[&rate=5.70959523616466E-4]:5.932042043318E-1)[&rate=5.70959523616466E-4]:3.069844844233E-1)[&rate=5.70959523616466E-4]:1.632664406992E0)[&rate=5.70959523616466E-4]:3.264661977008E-2)[&rate=5.70959523616466E-4]:1.48470433151E-2,(((74[&rate=5.70959523616466E-4]:3.733130017149E-1,(70[&rate=5.70959523616466E-4]:3.214702713041E-1,76[&rate=5.70959523616466E-4]:3.598264356875E-1)[&rate=5.70959523616466E-4]:1.348656602735E-2)[&rate=5.70959523616466E-4]:1.101549122377E-1,75[&rate=5.70959523616466E-4]:4.834679139525E-1)[&rate=5.70959523616466E-4]:1.883769056749E-1,(77[&rate=5.70959523616466E-4]:4.523245517914E-1,((80[&rate=5.70959523616466E-4]:5.789224812833E-2,81[&rate=5.70959523616466E-4]:5.789224812833E-2)[&rate=5.70959523616466E-4]:3.488474700191E-1,((82[&rate=5.70959523616466E-4]:3.297437947521E-1,(79[&rate=5.70959523616466E-4]:3.076524738738E-1,(78[&rate=5.70959523616466E-4]:1.676454778044E-1,72[&rate=5.70959523616466E-4]:1.457276695851E-1)[&rate=5.70959523616466E-4]:1.400069960694E-1)[&rate=5.70959523616466E-4]:1.387214279629E-2)[&rate=5.70959523616466E-4]:9.31550088086E-2,(73[&rate=5.70959523616466E-4]:3.618287943346E-1,71[&rate=5.70959523616466E-4]:2.933356436497E-1)[&rate=5.70959523616466E-4]:9.394672155488E-2)[&rate=5.70959523616466E-4]:2.792707510875E-4)[&rate=5.70959523616466E-4]:1.749217205521E-3)[&rate=5.70959523616466E-4]:2.140408157813E-1)[&rate=5.70959523616466E-4]:7.495978296161E-1)[&rate=5.70959523616466E-4]:3.509270561563E-1,125[&rate=5.70959523616466E-4]:8.155241331264E-1)[&rate=5.70959523616466E-4]:5.395449398488E-1)[&rate=5.70959523616466E-4]:3.834010895187E-1,((38[&rate=5.70959523616466E-4]:6.117823689392E-1,((((147[&rate=5.70959523616466E-4]:6.133178143751E-1,(97[&rate=5.70959523616466E-4]:4.784014336273E-1,(((101[&rate=5.70959523616466E-4]:7.160212234356E-1,((((((112[&rate=5.70959523616466E-4]:6.157848434514E-1,((((113[&rate=5.70959523616466E-4]:4.70317451715E-1,117[&rate=5.70959523616466E-4]:4.730571777425E-1)[&rate=5.70959523616466E-4]:8.974515033881E-2,(30[&rate=5.70959523616466E-4]:4.639854629409E-1,4[&rate=5.70959523616466E-4]:2.913827232149E-1)[&rate=5.70959523616466E-4]:2.111456322637E-1)[&rate=5.70959523616466E-4]:3.069386925736E-2,(17[&rate=5.70959523616466E-4]:5.030139061576E-1,14[&rate=5.70959523616466E-4]:4.646577417739E-1)[&rate=5.70959523616466E-4]:1.260987295372E-1)[&rate=5.70959523616466E-4]:2.333208058433E-2,9[&rate=5.70959523616466E-4]:6.058693738134E-1)[&rate=5.70959523616466E-4]:1.696291555894E-3)[&rate=5.70959523616466E-4]:7.553487289152E-2,(110[&rate=5.70959523616466E-4]:5.266324249396E-1,105[&rate=5.70959523616466E-4]:5.047146167205E-1)[&rate=5.70959523616466E-4]:1.592078393486E-1)[&rate=5.70959523616466E-4]:2.614626068618E-1,((116[&rate=5.70959523616466E-4]:7.186528113984E-1,((148[&rate=5.70959523616466E-4]:2.794953931388E-1,143[&rate=5.70959523616466E-4]:2.767556671115E-1)[&rate=5.70959523616466E-4]:3.87781845903E-1,((106[&rate=5.70959523616466E-4]:6.940231585256E-2,111[&rate=5.70959523616466E-4]:8.584067201693E-2)[&rate=5.70959523616466E-4]:3.602152297291E-1,139[&rate=5.70959523616466E-4]:6.213983674994E-1)[&rate=5.70959523616466E-4]:2.595775016793E-1)[&rate=5.70959523616466E-4]:8.97317367402E-2)[&rate=5.70959523616466E-4]:7.618368802211E-2,((((108[&rate=5.70959523616466E-4]:4.017236550386E-1,(104[&rate=5.70959523616466E-4]:1.447525044088E-1,114[&rate=5.70959523616466E-4]:8.4478531806E-2)[&rate=5.70959523616466E-4]:2.597108766572E-1)[&rate=5.70959523616466E-4]:4.675252909318E-2,(107[&rate=5.70959523616466E-4]:4.453319824483E-1,109[&rate=5.70959523616466E-4]:4.645100646401E-1)[&rate=5.70959523616466E-4]:5.883927710855E-3)[&rate=5.70959523616466E-4]:9.266280647734E-2,115[&rate=5.70959523616466E-4]:4.836047440337E-1)[&rate=5.70959523616466E-4]:3.670288362087E-2,(19[&rate=5.70959523616466E-4]:5.867715904399E-1,13[&rate=5.70959523616466E-4]:5.484154260562E-1)[&rate=5.70959523616466E-4]:5.40839824203E-2)[&rate=5.70959523616466E-4]:2.745288717659E-1)[&rate=5.70959523616466E-4]:7.575404296233E-2)[&rate=5.70959523616466E-4]:2.563974445159E-1,(((145[&rate=5.70959523616466E-4]:9.481625723365E-2,141[&rate=5.70959523616466E-4]:9.207653120606E-2)[&rate=5.70959523616466E-4]:6.861424337976E-2,144[&rate=5.70959523616466E-4]:1.579510485585E-1)[&rate=5.70959523616466E-4]:1.847760494332E-1,142[&rate=5.70959523616466E-4]:3.482065500466E-1)[&rate=5.70959523616466E-4]:1.0335759574E0)[&rate=5.70959523616466E-4]:3.135866967875E-2,((102[&rate=5.70959523616466E-4]:5.256486653828E-2,((23[&rate=5.70959523616466E-4]:7.246556260034E-1,(25[&rate=5.70959523616466E-4]:6.55044656225E-1,20[&rate=5.70959523616466E-4]:6.358665740332E-1)[&rate=5.70959523616466E-4]:8.056987388809E-2)[&rate=5.70959523616466E-4]:1.8561994643E-1,(11[&rate=5.70959523616466E-4]:6.353588001559E-1,140[&rate=5.70959523616466E-4]:6.161807179641E-1)[&rate=5.70959523616466E-4]:1.899852654283E-1)[&rate=5.70959523616466E-4]:2.929742256116E-1)[&rate=5.70959523616466E-4]:4.097341366592E-2,(24[&rate=5.70959523616466E-4]:1.064810738633E0,((21[&rate=5.70959523616466E-4]:5.477305972276E-1,28[&rate=5.70959523616466E-4]:5.72388131474E-1)[&rate=5.70959523616466E-4]:3.897786235527E-1,1[&rate=5.70959523616466E-4]:1.758653851638E-1)[&rate=5.70959523616466E-4]:1.081234356607E-1)[&rate=5.70959523616466E-4]:1.903713771878E-1)[&rate=5.70959523616466E-4]:7.302755445562E-2)[&rate=5.70959523616466E-4]:1.491598806196E-2,((3[&rate=5.70959523616466E-4]:3.794603242113E-1,((89[&rate=5.70959523616466E-4]:1.244111932284E-1,88[&rate=5.70959523616466E-4]:1.107125630914E-1)[&rate=5.70959523616466E-4]:4.880311665998E-1,(87[&rate=5.70959523616466E-4]:3.205944558618E-1,((92[&rate=5.70959523616466E-4]:7.604606105068E-2,(90[&rate=5.70959523616466E-4]:5.038754318392E-2,91[&rate=5.70959523616466E-4]:5.038754318392E-2)[&rate=5.70959523616466E-4]:2.565851786675E-2)[&rate=5.70959523616466E-4]:1.750591330428E-1,(((86[&rate=5.70959523616466E-4]:9.884289993699E-2,83[&rate=5.70959523616466E-4]:9.884289993699E-2)[&rate=5.70959523616466E-4]:8.998957356648E-2,(84[&rate=5.70959523616466E-4]:1.437881455325E-1,93[&rate=5.70959523616466E-4]:1.574867756695E-1)[&rate=5.70959523616466E-4]:4.504432797099E-2)[&rate=5.70959523616466E-4]:2.060049124675E-4,85[&rate=5.70959523616466E-4]:1.890384784159E-1)[&rate=5.70959523616466E-4]:4.836808554057E-2)[&rate=5.70959523616466E-4]:8.318789190531E-2)[&rate=5.70959523616466E-4]:2.781492738294E-1)[&rate=5.70959523616466E-4]:3.204426219173E-1)[&rate=5.70959523616466E-4]:2.249093262193E-1,((6[&rate=5.70959523616466E-4]:4.588692666957E-1,18[&rate=5.70959523616466E-4]:5.218829653258E-1)[&rate=5.70959523616466E-4]:5.122243577926E-2,(10[&rate=5.70959523616466E-4]:2.667370344792E-1,15[&rate=5.70959523616466E-4]:3.050931988627E-1)[&rate=5.70959523616466E-4]:2.597930241601E-1)[&rate=5.70959523616466E-4]:1.463327424761E-1)[&rate=5.70959523616466E-4]:5.743724462638E-1)[&rate=5.70959523616466E-4]:5.400188527687E-1)[&rate=5.70959523616466E-4]:6.057526109276E-1,16[&rate=5.70959523616466E-4]:2.434102601487E0)[&rate=5.70959523616466E-4]:3.429425333281E-2,39[&rate=5.70959523616466E-4]:3.829039287022E-1)[&rate=5.70959523616466E-4]:1.665357562914E-1)[&rate=5.70959523616466E-4]:6.501080201269E-3)[&rate=5.70959523616466E-4]:4.823624334472E-3,(146[&rate=5.70959523616466E-4]:5.038937556256E-1,(((22[&rate=5.70959523616466E-4]:3.481455799487E-1,27[&rate=5.70959523616466E-4]:3.645839361131E-1)[&rate=5.70959523616466E-4]:4.19334360867E-1,(26[&rate=5.70959523616466E-4]:7.521410700024E-1,((7[&rate=5.70959523616466E-4]:1.287503015168E-1,8[&rate=5.70959523616466E-4]:1.287503015168E-1)[&rate=5.70959523616466E-4]:3.217373884985E-1,31[&rate=5.70959523616466E-4]:6.011726215223E-1)[&rate=5.70959523616466E-4]:1.948040649185E-1)[&rate=5.70959523616466E-4]:2.629777492299E-2)[&rate=5.70959523616466E-4]:4.101211730469E-1,2[&rate=5.70959523616466E-4]:1.004998374137E0)[&rate=5.70959523616466E-4]:1.335402605083E0)[&rate=5.70959523616466E-4]:1.770892131386E-1)[&rate=5.70959523616466E-4]:3.140334931335E-4,40[&rate=5.70959523616466E-4]:5.610784230224E-1)[&rate=5.70959523616466E-4]:6.18933560659E-2,((95[&rate=5.70959523616466E-4]:5.308296404128E-1,(94[&rate=5.70959523616466E-4]:1.945545690918E-1,100[&rate=5.70959523616466E-4]:1.945545690918E-1)[&rate=5.70959523616466E-4]:2.51575617769E-1)[&rate=5.70959523616466E-4]:1.562250228842E-1,((96[&rate=5.70959523616466E-4]:3.480921082444E-1,99[&rate=5.70959523616466E-4]:3.836112339272E-1)[&rate=5.70959523616466E-4]:3.044286244715E-1,98[&rate=5.70959523616466E-4]:6.661819349015E-1)[&rate=5.70959523616466E-4]:9.94376664681E-3)[&rate=5.70959523616466E-4]:7.526137808626E-2)[&rate=5.70959523616466E-4]:5.711660077994E-2)[&rate=5.70959523616466E-4]:6.131166330386E-1,(((35[&rate=5.70959523616466E-4]:5.541286366446E-3,121[&rate=5.70959523616466E-4]:2.131568683627E0)[&rate=5.70959523616466E-4]:5.70003764322E-2,(36[&rate=5.70959523616466E-4]:4.916483067296E-2,127[&rate=5.70959523616466E-4]:2.569712775878E0)[&rate=5.70959523616466E-4]:5.995217459145E-2)[&rate=5.70959523616466E-4]:5.975803958639E-2,(((((118[&rate=5.70959523616466E-4]:6.562782402162E-1,69[&rate=5.70959523616466E-4]:6.672371443258E-1)[&rate=5.70959523616466E-4]:5.027393797779E-2,((131[&rate=5.70959523616466E-4]:8.705838410309E-2,130[&rate=5.70959523616466E-4]:8.431865807573E-2)[&rate=5.70959523616466E-4]:1.148898312462E-1,(132[&rate=5.70959523616466E-4]:2.75641560449E-2,129[&rate=5.70959523616466E-4]:2.482443001754E-2)[&rate=5.70959523616466E-4]:1.743840593044E-1)[&rate=5.70959523616466E-4]:3.703573875021E-1)[&rate=5.70959523616466E-4]:6.233964739869E-1,128[&rate=5.70959523616466E-4]:1.190222624784E0)[&rate=5.70959523616466E-4]:2.939202860683E-1,(45[&rate=5.70959523616466E-4]:6.43923755117E-1,(((44[&rate=5.70959523616466E-4]:4.234086703904E-1,(50[&rate=5.70959523616466E-4]:3.33809456046E-1,49[&rate=5.70959523616466E-4]:3.33809456046E-1)[&rate=5.70959523616466E-4]:6.22768099729E-2)[&rate=5.70959523616466E-4]:2.294148974941E-2,47[&rate=5.70959523616466E-4]:4.518146410141E-1)[&rate=5.70959523616466E-4]:1.007750122264E-1,(51[&rate=5.70959523616466E-4]:5.197569325516E-1,(((48[&rate=5.70959523616466E-4]:2.753400258946E-1,41[&rate=5.70959523616466E-4]:2.316241789001E-1)[&rate=5.70959523616466E-4]:1.414633602157E-2,42[&rate=5.70959523616466E-4]:2.512349957959E-1)[&rate=5.70959523616466E-4]:1.377226084178E-1,(43[&rate=5.70959523616466E-4]:3.754670375861E-1,46[&rate=5.70959523616466E-4]:3.754670375861E-1)[&rate=5.70959523616466E-4]:6.26708944964E-2)[&rate=5.70959523616466E-4]:1.089414048406E-1)[&rate=5.70959523616466E-4]:5.510316317376E-3)[&rate=5.70959523616466E-4]:9.953082318792E-2)[&rate=5.70959523616466E-4]:6.682294344355E-2)[&rate=5.70959523616466E-4]:6.438167027328E-2,(((62[&rate=5.70959523616466E-4]:3.684459298987E-1,64[&rate=5.70959523616466E-4]:3.273500394876E-1)[&rate=5.70959523616466E-4]:9.662439267366E-2,(60[&rate=5.70959523616466E-4]:1.802931451982E-1,65[&rate=5.70959523616466E-4]:1.802931451982E-1)[&rate=5.70959523616466E-4]:9.299635545638E-2)[&rate=5.70959523616466E-4]:4.547605437065E-1,(61[&rate=5.70959523616466E-4]:4.756750454261E-2,63[&rate=5.70959523616466E-4]:6.471614131571E-3)[&rate=5.70959523616466E-4]:8.722633617362E-1)[&rate=5.70959523616466E-4]:7.684197422436E-1)[&rate=5.70959523616466E-4]:1.025422445476E-1)[&rate=5.70959523616466E-4]:5.002338530773E-1)[&rate=5.70959523616466E-4]:4.015493025925E-1)[&rate=5.70959523616466E-4]:8.686664147485E-3,(34[&rate=5.70959523616466E-4]:9.683222115394E-2,32[&rate=5.70959523616466E-4]:7.491441293485E-2)[&rate=5.70959523616466E-4]:7.292360241832E-2)[&rate=5.70959523616466E-4]:3.309873829174E-2,((((((138[&rate=5.70959523616466E-4]:2.278795117312E-1,136[&rate=5.70959523616466E-4]:9.637266241597E-2)[&rate=5.70959523616466E-4]:6.562290008133E-1,135[&rate=5.70959523616466E-4]:6.841085125444E-1)[&rate=5.70959523616466E-4]:7.918265824697E-1,126[&rate=5.70959523616466E-4]:1.03817777785E0)[&rate=5.70959523616466E-4]:8.354432604238E-1,66[&rate=5.70959523616466E-4]:6.264468485885E-1)[&rate=5.70959523616466E-4]:4.004065009343E-2,((119[&rate=5.70959523616466E-4]:7.704632648933E-1,120[&rate=5.70959523616466E-4]:6.745728539344E-1)[&rate=5.70959523616466E-4]:1.85691676214E0,(67[&rate=5.70959523616466E-4]:4.200598119413E-1,(122[&rate=5.70959523616466E-4]:4.280648324292E-1,(123[&rate=5.70959523616466E-4]:4.115789903717E-1,124[&rate=5.70959523616466E-4]:4.088467499346E-1)[&rate=5.70959523616466E-4]:1.648584205744E-2)[&rate=5.70959523616466E-4]:4.932675298528E-1)[&rate=5.70959523616466E-4]:1.744435027634E-1)[&rate=5.70959523616466E-4]:7.198418397723E-2)[&rate=5.70959523616466E-4]:3.27422096637E-1,33[&rate=5.70959523616466E-4]:1.144575405245E-1)[&rate=5.70959523616466E-4]:7.195866517511E-2);
tree STATE_82980000 [&joint=-20964.943795039027,lnP=-20964.943795039027] = [&R] (33[&rate=5.91848569709199E-4]:6.558254858377E-2,(32[&rate=5.91848569709199E-4]:5.879185328243E-3,(34[&rate=5.91848569709199E-4]:2.432151991847E-2,(((38[&rate=5.91848569709199E-4]:8.445292931753E-1,((((101[&rate=5.91848569709199E-4]:7.473581280394E-1,((((144[&rate=5.91848569709199E-4]:6.441715222539E-1,(145[&rate=5.91848569709199E-4]:2.67967495035E-2,141[&rate=5.91848569709199E-4]:2.405702347591E-2)[&rate=5.91848569709199E-4]:6.228542248053E-1)[&rate=5.91848569709199E-4]:1.069773049166E-1,142[&rate=5.91848569709199E-4]:7.566282792255E-1)[&rate=5.91848569709199E-4]:8.110372049921E-1,((((110[&rate=5.91848569709199E-4]:4.690381366665E-1,105[&rate=5.91848569709199E-4]:4.471203284474E-1)[&rate=5.91848569709199E-4]:4.355148972521E-1,(((17[&rate=5.91848569709199E-4]:6.725006062704E-1,14[&rate=5.91848569709199E-4]:6.341444418868E-1)[&rate=5.91848569709199E-4]:1.174166931054E-1,(((30[&rate=5.91848569709199E-4]:2.893145700929E-1,4[&rate=5.91848569709199E-4]:1.167118303669E-1)[&rate=5.91848569709199E-4]:4.087919584364E-1,117[&rate=5.91848569709199E-4]:5.857777614061E-1)[&rate=5.91848569709199E-4]:6.564641950964E-2,112[&rate=5.91848569709199E-4]:6.486844548881E-1)[&rate=5.91848569709199E-4]:1.02876680104E-1)[&rate=5.91848569709199E-4]:7.971456348066E-2,(113[&rate=5.91848569709199E-4]:7.049527801229E-1,9[&rate=5.91848569709199E-4]:6.967336020408E-1)[&rate=5.91848569709199E-4]:1.263229183499E-1)[&rate=5.91848569709199E-4]:7.875678750044E-2)[&rate=5.91848569709199E-4]:1.878657638011E-1,(((115[&rate=5.91848569709199E-4]:5.591626480552E-1,(19[&rate=5.91848569709199E-4]:3.282023952729E-1,13[&rate=5.91848569709199E-4]:2.898462308892E-1)[&rate=5.91848569709199E-4]:3.515081979878E-1)[&rate=5.91848569709199E-4]:7.750262871294E-2,(((108[&rate=5.91848569709199E-4]:3.225413941547E-1,(104[&rate=5.91848569709199E-4]:7.729169360654E-2,114[&rate=5.91848569709199E-4]:1.701772100377E-2)[&rate=5.91848569709199E-4]:2.479894265755E-1)[&rate=5.91848569709199E-4]:1.261436406923E-1,109[&rate=5.91848569709199E-4]:4.706028430661E-1)[&rate=5.91848569709199E-4]:5.259846105574E-2,107[&rate=5.91848569709199E-4]:5.040232219301E-1)[&rate=5.91848569709199E-4]:1.929160274408E-1)[&rate=5.91848569709199E-4]:1.002455498753E-1,(((148[&rate=5.91848569709199E-4]:2.753045567731E-1,143[&rate=5.91848569709199E-4]:2.725648307458E-1)[&rate=5.91848569709199E-4]:1.61303079385E-1,116[&rate=5.91848569709199E-4]:3.982514717745E-1)[&rate=5.91848569709199E-4]:1.916934115875E-1,(139[&rate=5.91848569709199E-4]:4.849473050445E-1,(111[&rate=5.91848569709199E-4]:7.474324714828E-2,106[&rate=5.91848569709199E-4]:5.83048909839E-2)[&rate=5.91848569709199E-4]:2.348615921428E-1)[&rate=5.91848569709199E-4]:3.57052372838E-1)[&rate=5.91848569709199E-4]:1.469659432815E-1)[&rate=5.91848569709199E-4]:2.787956423091E-1)[&rate=5.91848569709199E-4]:2.434642577614E-1,((((28[&rate=5.91848569709199E-4]:6.971619081202E-1,21[&rate=5.91848569709199E-4]:6.725043738738E-1)[&rate=5.91848569709199E-4]:2.262754067901E-1,1[&rate=5.91848569709199E-4]:1.371359450474E-1)[&rate=5.91848569709199E-4]:9.28614912112E-2,24[&rate=5.91848569709199E-4]:1.010819354067E0)[&rate=5.91848569709199E-4]:3.240553073163E-1,(102[&rate=5.91848569709199E-4]:1.613135138439E-1,(((20[&rate=5.91848569709199E-4]:4.702744891208E-1,25[&rate=5.91848569709199E-4]:4.894525713125E-1)[&rate=5.91848569709199E-4]:1.881441695286E-1,23[&rate=5.91848569709199E-4]:6.666378367314E-1)[&rate=5.91848569709199E-4]:1.367002401009E-1,(140[&rate=5.91848569709199E-4]:6.103354073463E-1,11[&rate=5.91848569709199E-4]:6.29513489538E-1)[&rate=5.91848569709199E-4]:8.889308044506E-2)[&rate=5.91848569709199E-4]:5.086603685183E-1)[&rate=5.91848569709199E-4]:1.191731192276E-2)[&rate=5.91848569709199E-4]:9.415907902953E-2)[&rate=5.91848569709199E-4]:5.370023695548E-2)[&rate=5.91848569709199E-4]:1.229860883225E-1,((3[&rate=5.91848569709199E-4]:5.966763851157E-1,(((92[&rate=5.91848569709199E-4]:5.935287018E-2,(91[&rate=5.91848569709199E-4]:3.476028716259E-2,90[&rate=5.91848569709199E-4]:3.476028716259E-2)[&rate=5.91848569709199E-4]:2.459258301741E-2)[&rate=5.91848569709199E-4]:9.445926437954E-2,((85[&rate=5.91848569709199E-4]:5.809375689295E-2,93[&rate=5.91848569709199E-4]:7.179238702996E-2)[&rate=5.91848569709199E-4]:5.348527273904E-2,(84[&rate=5.91848569709199E-4]:1.097216046084E-1,(86[&rate=5.91848569709199E-4]:7.15522117907E-2,83[&rate=5.91848569709199E-4]:7.15522117907E-2)[&rate=5.91848569709199E-4]:3.81693928177E-2)[&rate=5.91848569709199E-4]:1.857425023588E-3)[&rate=5.91848569709199E-4]:2.853447479054E-2)[&rate=5.91848569709199E-4]:9.431460148579E-2,((89[&rate=5.91848569709199E-4]:9.626237222765E-2,88[&rate=5.91848569709199E-4]:8.256374209064E-2)[&rate=5.91848569709199E-4]:1.430153989442E-1,87[&rate=5.91848569709199E-4]:2.255791410348E-1)[&rate=5.91848569709199E-4]:8.848964873492E-3)[&rate=5.91848569709199E-4]:9.019743066045E-1)[&rate=5.91848569709199E-4]:1.602360251495E-1,(18[&rate=5.91848569709199E-4]:6.961497150136E-1,((10[&rate=5.91848569709199E-4]:1.439148329412E-1,15[&rate=5.91848569709199E-4]:1.822709973247E-1)[&rate=5.91848569709199E-4]:4.160642820708E-1,6[&rate=5.91848569709199E-4]:5.435407588476E-1)[&rate=5.91848569709199E-4]:8.95952575359E-2)[&rate=5.91848569709199E-4]:1.758311884021E-1)[&rate=5.91848569709199E-4]:6.844240937817E-1)[&rate=5.91848569709199E-4]:3.087613500201E-1)[&rate=5.91848569709199E-4]:6.583867946786E-1,(98[&rate=5.91848569709199E-4]:4.853892367273E-1,(95[&rate=5.91848569709199E-4]:4.071358394952E-1,(94[&rate=5.91848569709199E-4]:1.603132059341E-1,100[&rate=5.91848569709199E-4]:1.603132059341E-1)[&rate=5.91848569709199E-4]:1.62123180009E-1)[&rate=5.91848569709199E-4]:8.918235898091E-2)[&rate=5.91848569709199E-4]:7.560682754321E-2)[&rate=5.91848569709199E-4]:1.787166971486E-1,((96[&rate=5.91848569709199E-4]:3.902922000286E-1,40[&rate=5.91848569709199E-4]:2.755381016679E-1)[&rate=5.91848569709199E-4]:8.862583544537E-2,99[&rate=5.91848569709199E-4]:5.144371611568E-1)[&rate=5.91848569709199E-4]:2.471335237596E-1)[&rate=5.91848569709199E-4]:9.975037529369E-2,((97[&rate=5.91848569709199E-4]:4.708619106948E-1,((39[&rate=5.91848569709199E-4]:3.539821424754E-1,147[&rate=5.91848569709199E-4]:4.113591916557E-1)[&rate=5.91848569709199E-4]:8.222574569158E-2,16[&rate=5.91848569709199E-4]:2.521700814284E0)[&rate=5.91848569709199E-4]:1.056922738941E-1)[&rate=5.91848569709199E-4]:8.22338042448E-2,((((31[&rate=5.91848569709199E-4]:6.515849434788E-1,((7[&rate=5.91848569709199E-4]:1.789456583156E-1,8[&rate=5.91848569709199E-4]:1.789456583156E-1)[&rate=5.91848569709199E-4]:8.973581509808E-2,26[&rate=5.91848569709199E-4]:3.755307884822E-1)[&rate=5.91848569709199E-4]:2.322185385581E-1)[&rate=5.91848569709199E-4]:7.115101069544E-3,(22[&rate=5.91848569709199E-4]:2.61427926332E-1,27[&rate=5.91848569709199E-4]:2.778662824964E-1)[&rate=5.91848569709199E-4]:3.424775976683E-1)[&rate=5.91848569709199E-4]:2.528591065846E-1,2[&rate=5.91848569709199E-4]:6.841618908588E-1)[&rate=5.91848569709199E-4]:1.677891519931E0,146[&rate=5.91848569709199E-4]:5.255461871954E-1)[&rate=5.91848569709199E-4]:2.188063583453E-1)[&rate=5.91848569709199E-4]:8.691386986071E-2)[&rate=5.91848569709199E-4]:2.017874679379E-1)[&rate=5.91848569709199E-4]:3.60677844283E-1,((((((129[&rate=5.91848569709199E-4]:1.599384936547E-1,(132[&rate=5.91848569709199E-4]:1.331432846557E-1,(131[&rate=5.91848569709199E-4]:8.794827093181E-2,130[&rate=5.91848569709199E-4]:8.520854490445E-2)[&rate=5.91848569709199E-4]:4.51950137239E-2)[&rate=5.91848569709199E-4]:2.953493502639E-2)[&rate=5.91848569709199E-4]:3.709195827075E-1,(69[&rate=5.91848569709199E-4]:4.011782286442E-1,118[&rate=5.91848569709199E-4]:3.902193245346E-1)[&rate=5.91848569709199E-4]:2.776250531976E-1)[&rate=5.91848569709199E-4]:7.422363264561E-1,(128[&rate=5.91848569709199E-4]:1.218716221001E0,((((64[&rate=5.91848569709199E-4]:1.957720670566E-1,60[&rate=5.91848569709199E-4]:4.50871355499E-2)[&rate=5.91848569709199E-4]:1.006562688551E-1,65[&rate=5.91848569709199E-4]:1.45743404405E-1)[&rate=5.91848569709199E-4]:2.676934936101E-2,62[&rate=5.91848569709199E-4]:3.642935756838E-1)[&rate=5.91848569709199E-4]:1.852174710523E-1,(61[&rate=5.91848569709199E-4]:3.028436451537E-1,63[&rate=5.91848569709199E-4]:2.617477547426E-1)[&rate=5.91848569709199E-4]:2.466674015824E-1)[&rate=5.91848569709199E-4]:8.089312016626E-1)[&rate=5.91848569709199E-4]:5.163845578957E-2)[&rate=5.91848569709199E-4]:1.969986040593E-1,(45[&rate=5.91848569709199E-4]:5.747841498128E-1,(((((42[&rate=5.91848569709199E-4]:3.820534993128E-1,(41[&rate=5.91848569709199E-4]:3.243772099632E-1,48[&rate=5.91848569709199E-4]:3.680930569577E-1)[&rate=5.91848569709199E-4]:5.221180847539E-2)[&rate=5.91848569709199E-4]:4.542446897702E-2,46[&rate=5.91848569709199E-4]:4.766582961586E-1)[&rate=5.91848569709199E-4]:3.907957008253E-3,43[&rate=5.91848569709199E-4]:4.805662531668E-1)[&rate=5.91848569709199E-4]:5.479949448325E-2,(50[&rate=5.91848569709199E-4]:4.081858314568E-1,49[&rate=5.91848569709199E-4]:4.081858314568E-1)[&rate=5.91848569709199E-4]:9.439303094752E-2)[&rate=5.91848569709199E-4]:2.420387861318E-2,((47[&rate=5.91848569709199E-4]:4.420987985419E-1,44[&rate=5.91848569709199E-4]:4.366343176677E-1)[&rate=5.91848569709199E-4]:2.996653865927E-2,51[&rate=5.91848569709199E-4]:4.447429328297E-1)[&rate=5.91848569709199E-4]:8.750428906205E-2)[&rate=5.91848569709199E-4]:2.341124486089E-2)[&rate=5.91848569709199E-4]:1.191729187461E-1)[&rate=5.91848569709199E-4]:2.441819485165E-1,35[&rate=5.91848569709199E-4]:1.827681060791E-1)[&rate=5.91848569709199E-4]:2.438256078449E-2,((121[&rate=5.91848569709199E-4]:1.75894548985E0,127[&rate=5.91848569709199E-4]:2.200041380261E0)[&rate=5.91848569709199E-4]:3.482902238899E-1,36[&rate=5.91848569709199E-4]:2.778365894532E-2)[&rate=5.91848569709199E-4]:2.25942350384E-1)[&rate=5.91848569709199E-4]:3.956910240792E-1)[&rate=5.91848569709199E-4]:1.111228583466E-1,(((67[&rate=5.91848569709199E-4]:2.064306016062E-1,((124[&rate=5.91848569709199E-4]:1.520854838511E-1,123[&rate=5.91848569709199E-4]:1.548177242883E-1)[&rate=5.91848569709199E-4]:8.607534905098E-2,122[&rate=5.91848569709199E-4]:2.408930733392E-1)[&rate=5.91848569709199E-4]:4.668100786076E-1)[&rate=5.91848569709199E-4]:4.504462733417E-2,(((((135[&rate=5.91848569709199E-4]:3.461311535627E-1,(138[&rate=5.91848569709199E-4]:2.933728499806E-1,136[&rate=5.91848569709199E-4]:1.618660006654E-1)[&rate=5.91848569709199E-4]:2.527583035822E-1)[&rate=5.91848569709199E-4]:3.030815376148E-1,120[&rate=5.91848569709199E-4]:9.012674856981E-1)[&rate=5.91848569709199E-4]:7.498653250391E-1,126[&rate=5.91848569709199E-4]:9.613206990523E-1)[&rate=5.91848569709199E-4]:3.457870721885E-2,119[&rate=5.91848569709199E-4]:1.781601928915E0)[&rate=5.91848569709199E-4]:5.024634645304E-1,66[&rate=5.91848569709199E-4]:2.511886811166E-1)[&rate=5.91848569709199E-4]:2.865478237504E-4)[&rate=5.91848569709199E-4]:4.516290209143E-1,((((54[&rate=5.91848569709199E-4]:2.185642604521E-1,37[&rate=5.91848569709199E-4]:2.950669926925E-1)[&rate=5.91848569709199E-4]:6.663865322026E-2,((57[&rate=5.91848569709199E-4]:1.994658005192E-1,59[&rate=5.91848569709199E-4]:1.96733560082E-1)[&rate=5.91848569709199E-4]:6.99363712598E-2,((56[&rate=5.91848569709199E-4]:2.071024195467E-1,55[&rate=5.91848569709199E-4]:2.071024195467E-1)[&rate=5.91848569709199E-4]:3.841519858565E-2,58[&rate=5.91848569709199E-4]:2.728400225041E-1)[&rate=5.91848569709199E-4]:1.295559189784E-2)[&rate=5.91848569709199E-4]:5.678434845071E-2)[&rate=5.91848569709199E-4]:4.588328427535E-1,68[&rate=5.91848569709199E-4]:7.331067946771E-1)[&rate=5.91848569709199E-4]:3.279683114626E-1,((((((76[&rate=5.91848569709199E-4]:3.344199571165E-1,74[&rate=5.91848569709199E-4]:3.344199571165E-1)[&rate=5.91848569709199E-4]:2.80496122303E-2,70[&rate=5.91848569709199E-4]:3.241134049634E-1)[&rate=5.91848569709199E-4]:3.931402368625E-2,75[&rate=5.91848569709199E-4]:4.017835930331E-1)[&rate=5.91848569709199E-4]:2.478070828338E-1,(((((78[&rate=5.91848569709199E-4]:1.015621590177E-1,72[&rate=5.91848569709199E-4]:7.964435079841E-2)[&rate=5.91848569709199E-4]:1.788187852096E-1,((79[&rate=5.91848569709199E-4]:1.9097451676E-1,71[&rate=5.91848569709199E-4]:1.63577256486E-1)[&rate=5.91848569709199E-4]:2.918410653631E-2,82[&rate=5.91848569709199E-4]:2.283778013784E-1)[&rate=5.91848569709199E-4]:6.022232093103E-2)[&rate=5.91848569709199E-4]:1.239418924105E-1,(80[&rate=5.91848569709199E-4]:1.08723656025E-1,81[&rate=5.91848569709199E-4]:1.08723656025E-1)[&rate=5.91848569709199E-4]:2.873800025305E-1)[&rate=5.91848569709199E-4]:2.914039974463E-3,73[&rate=5.91848569709199E-4]:4.483327670231E-1)[&rate=5.91848569709199E-4]:3.842171170331E-2,77[&rate=5.91848569709199E-4]:4.812750266717E-1)[&rate=5.91848569709199E-4]:1.628361971404E-1)[&rate=5.91848569709199E-4]:8.365902148077E-1,(((52[&rate=5.91848569709199E-4]:5.281047497369E-1,(103[&rate=5.91848569709199E-4]:6.95476616902E-1,((12[&rate=5.91848569709199E-4]:2.081833825972E-1,5[&rate=5.91848569709199E-4]:1.698272182137E-1)[&rate=5.91848569709199E-4]:1.293986378617E-1,29[&rate=5.91848569709199E-4]:4.444313355274E-1)[&rate=5.91848569709199E-4]:4.839219937033E-1)[&rate=5.91848569709199E-4]:1.496921867396E0)[&rate=5.91848569709199E-4]:8.643860236716E-2,((134[&rate=5.91848569709199E-4]:3.418822534709E-1,133[&rate=5.91848569709199E-4]:3.72019239772E-1)[&rate=5.91848569709199E-4]:1.317015085017E-2,137[&rate=5.91848569709199E-4]:4.262852810332E-1)[&rate=5.91848569709199E-4]:1.003236737139E0)[&rate=5.91848569709199E-4]:8.106348783315E-2,53[&rate=5.91848569709199E-4]:6.874101186258E-1)[&rate=5.91848569709199E-4]:5.230771343662E-2)[&rate=5.91848569709199E-4]:4.151556835552E-1,125[&rate=5.91848569709199E-4]:9.444910019564E-1)[&rate=5.91848569709199E-4]:2.8325077085E-1)[&rate=5.91848569709199E-4]:1.897497814872E-1)[&rate=5.91848569709199E-4]:1.086029943484E-2)[&rate=5.91848569709199E-4]:1.733706692591E-1)[&rate=5.91848569709199E-4]:3.475473628859E-3)[&rate=5.91848569709199E-4]:5.422391120081E-2);
tree STATE_83070000 [&joint=-20978.082027276898,lnP=-20978.082027276898] = [&R] (((((((57[&rate=5.95058056071072E-4]:3.964773347973E-1,((59[&rate=5.95058056071072E-4]:1.179049468192E-1,(54[&rate=5.95058056071072E-4]:5.69977673459E-2,58[&rate=5.95058056071072E-4]:1.143748165262E-1)[&rate=5.95058056071072E-4]:2.265581335308E-2)[&rate=5.95058056071072E-4]:1.583759684975E-1,((56[&rate=5.95058056071072E-4]:1.350204026176E-1,55[&rate=5.95058056071072E-4]:1.350204026176E-1)[&rate=5.95058056071072E-4]:2.301380621547E-2,37[&rate=5.95058056071072E-4]:2.044822962649E-1)[&rate=5.95058056071072E-4]:1.10049985172E-1)[&rate=5.95058056071072E-4]:1.174641790435E-1)[&rate=5.95058056071072E-4]:1.477506222516E-1,68[&rate=5.95058056071072E-4]:4.923153887428E-1)[&rate=5.95058056071072E-4]:5.187543559039E-1,(((((134[&rate=5.95058056071072E-4]:8.842015923461E-2,137[&rate=5.95058056071072E-4]:1.596530359468E-1)[&rate=5.95058056071072E-4]:1.029829682544E-1,133[&rate=5.95058056071072E-4]:2.215401137901E-1)[&rate=5.95058056071072E-4]:1.229191311943E0,(((75[&rate=5.95058056071072E-4]:4.654786215779E-1,(76[&rate=5.95058056071072E-4]:3.864668245585E-1,(70[&rate=5.95058056071072E-4]:3.416612605082E-1,74[&rate=5.95058056071072E-4]:3.800174248916E-1)[&rate=5.95058056071072E-4]:6.449399666878E-3)[&rate=5.95058056071072E-4]:7.901179701942E-2)[&rate=5.95058056071072E-4]:3.24041907083E-1,(((80[&rate=5.95058056071072E-4]:1.180272804694E-1,81[&rate=5.95058056071072E-4]:1.180272804694E-1)[&rate=5.95058056071072E-4]:1.871406073558E-1,((73[&rate=5.95058056071072E-4]:3.163464543779E-1,((72[&rate=5.95058056071072E-4]:1.842051448262E-2,78[&rate=5.95058056071072E-4]:4.033832270193E-2)[&rate=5.95058056071072E-4]:1.351111074209E-1,(82[&rate=5.95058056071072E-4]:1.573286587701E-1,79[&rate=5.95058056071072E-4]:1.491094806881E-1)[&rate=5.95058056071072E-4]:2.633994943475E-2)[&rate=5.95058056071072E-4]:9.980113384427E-2)[&rate=5.95058056071072E-4]:2.574490113842E-2,77[&rate=5.95058056071072E-4]:3.366119034616E-1)[&rate=5.95058056071072E-4]:1.239160080197E-2)[&rate=5.95058056071072E-4]:3.032537892417E-3,71[&rate=5.95058056071072E-4]:2.890223435259E-1)[&rate=5.95058056071072E-4]:4.320050344502E-1)[&rate=5.95058056071072E-4]:5.70725508421E-1,53[&rate=5.95058056071072E-4]:6.137829784698E-1)[&rate=5.95058056071072E-4]:5.486895029517E-2)[&rate=5.95058056071072E-4]:1.603285788553E-3,(52[&rate=5.95058056071072E-4]:5.309780537084E-1,(103[&rate=5.95058056071072E-4]:5.089433418614E-1,((12[&rate=5.95058056071072E-4]:1.555229134168E-1,5[&rate=5.95058056071072E-4]:1.171667490333E-1)[&rate=5.95058056071072E-4]:1.095254251453E-1,29[&rate=5.95058056071072E-4]:3.718976536306E-1)[&rate=5.95058056071072E-4]:3.699224005596E-1)[&rate=5.95058056071072E-4]:1.686328446408E0)[&rate=5.95058056071072E-4]:1.474738821565E-1)[&rate=5.95058056071072E-4]:6.989920015635E-1,125[&rate=5.95058056071072E-4]:1.158864702456E0)[&rate=5.95058056071072E-4]:1.88717088577E-2)[&rate=5.95058056071072E-4]:5.605545423115E-1,(33[&rate=5.95058056071072E-4]:1.434400838802E-1,32[&rate=5.95058056071072E-4]:1.379606318255E-1)[&rate=5.95058056071072E-4]:1.011510511346E-3)[&rate=5.95058056071072E-4]:1.343168286045E-2,34[&rate=5.95058056071072E-4]:1.743216334164E-1)[&rate=5.95058056071072E-4]:2.866612847461E-1,((38[&rate=5.95058056071072E-4]:6.965662957751E-1,((((16[&rate=5.95058056071072E-4]:2.51850949598E0,(40[&rate=5.95058056071072E-4]:4.294368262278E-1,146[&rate=5.95058056071072E-4]:5.496554054627E-1)[&rate=5.95058056071072E-4]:3.579743634703E-3)[&rate=5.95058056071072E-4]:2.855069984839E-2,147[&rate=5.95058056071072E-4]:5.189443188912E-1)[&rate=5.95058056071072E-4]:4.85634367533E-5,((96[&rate=5.95058056071072E-4]:4.152930428176E-1,99[&rate=5.95058056071072E-4]:4.508121685005E-1)[&rate=5.95058056071072E-4]:1.265123464894E-1,((95[&rate=5.95058056071072E-4]:4.105922570885E-1,(94[&rate=5.95058056071072E-4]:1.647379300777E-1,100[&rate=5.95058056071072E-4]:1.647379300777E-1)[&rate=5.95058056071072E-4]:1.611548734587E-1)[&rate=5.95058056071072E-4]:1.358944618747E-1,((98[&rate=5.95058056071072E-4]:3.786514217839E-1,(101[&rate=5.95058056071072E-4]:7.9939464646E-1,(((89[&rate=5.95058056071072E-4]:1.577131152961E-2,88[&rate=5.95058056071072E-4]:2.072681392599E-3)[&rate=5.95058056071072E-4]:3.163369863077E-1,(((86[&rate=5.95058056071072E-4]:1.183351128652E-1,(85[&rate=5.95058056071072E-4]:1.028345148842E-1,(83[&rate=5.95058056071072E-4]:7.319649943376E-2,(93[&rate=5.95058056071072E-4]:7.752126009571E-2,84[&rate=5.95058056071072E-4]:6.38226299587E-2)[&rate=5.95058056071072E-4]:9.373869475065E-3)[&rate=5.95058056071072E-4]:2.963801545048E-2)[&rate=5.95058056071072E-4]:1.5500597981E-2)[&rate=5.95058056071072E-4]:5.258859714924E-2,87[&rate=5.95058056071072E-4]:1.709237100145E-1)[&rate=5.95058056071072E-4]:2.800867535384E-2,(92[&rate=5.95058056071072E-4]:1.39387087561E-1,(91[&rate=5.95058056071072E-4]:3.504707716264E-2,90[&rate=5.95058056071072E-4]:3.504707716264E-2)[&rate=5.95058056071072E-4]:1.043400103983E-1)[&rate=5.95058056071072E-4]:7.324392794438E-2)[&rate=5.95058056071072E-4]:1.19477282332E-1)[&rate=5.95058056071072E-4]:1.708257951157E0,((((((20[&rate=5.95058056071072E-4]:2.546955359533E-1,25[&rate=5.95058056071072E-4]:2.73873618145E-1)[&rate=5.95058056071072E-4]:2.970726581346E-1,23[&rate=5.95058056071072E-4]:5.5998737217E-1)[&rate=5.95058056071072E-4]:3.14957904585E-1,(140[&rate=5.95058056071072E-4]:4.766323452562E-1,11[&rate=5.95058056071072E-4]:4.958104274479E-1)[&rate=5.95058056071072E-4]:2.942033424579E-1)[&rate=5.95058056071072E-4]:4.301840267294E-1,(102[&rate=5.95058056071072E-4]:9.421633835993E-2,(((28[&rate=5.95058056071072E-4]:7.241974299842E-1,21[&rate=5.95058056071072E-4]:6.995398957377E-1)[&rate=5.95058056071072E-4]:8.673341915772E-2,1[&rate=5.95058056071072E-4]:2.462947927895E-2)[&rate=5.95058056071072E-4]:1.313598561434E-1,24[&rate=5.95058056071072E-4]:9.368112532306E-1)[&rate=5.95058056071072E-4]:3.190489207457E-1)[&rate=5.95058056071072E-4]:6.022803361771E-2)[&rate=5.95058056071072E-4]:1.205633166875E-1,((((((112[&rate=5.95058056071072E-4]:6.501932079843E-1,9[&rate=5.95058056071072E-4]:6.419740299022E-1)[&rate=5.95058056071072E-4]:1.323109029299E-2,(30[&rate=5.95058056071072E-4]:2.18965341093E-1,4[&rate=5.95058056071072E-4]:4.636260136699E-2)[&rate=5.95058056071072E-4]:5.595274503351E-1)[&rate=5.95058056071072E-4]:9.180376560232E-2,(17[&rate=5.95058056071072E-4]:4.511807944131E-1,14[&rate=5.95058056071072E-4]:4.128246300294E-1)[&rate=5.95058056071072E-4]:3.424034338502E-1)[&rate=5.95058056071072E-4]:2.330073382201E-2,(110[&rate=5.95058056071072E-4]:6.988395469879E-1,((113[&rate=5.95058056071072E-4]:6.429223405615E-1,105[&rate=5.95058056071072E-4]:6.155250802877E-1)[&rate=5.95058056071072E-4]:3.882202389214E-2,117[&rate=5.95058056071072E-4]:6.844840904812E-1)[&rate=5.95058056071072E-4]:2.257463458902E-2)[&rate=5.95058056071072E-4]:7.420979865893E-2)[&rate=5.95058056071072E-4]:4.892857494249E-1,(((116[&rate=5.95058056071072E-4]:6.679511375163E-1,((111[&rate=5.95058056071072E-4]:2.564563550683E-1,139[&rate=5.95058056071072E-4]:4.317988208217E-1)[&rate=5.95058056071072E-4]:2.145438970493E-1,106[&rate=5.95058056071072E-4]:4.545618959533E-1)[&rate=5.95058056071072E-4]:2.736632141658E-1)[&rate=5.95058056071072E-4]:2.021938984076E-1,(148[&rate=5.95058056071072E-4]:4.45182426418E-1,143[&rate=5.95058056071072E-4]:4.424427003906E-1)[&rate=5.95058056071072E-4]:4.633187738896E-1)[&rate=5.95058056071072E-4]:1.221827394699E-1,(((19[&rate=5.95058056071072E-4]:2.609797829962E-1,13[&rate=5.95058056071072E-4]:2.226236186125E-1)[&rate=5.95058056071072E-4]:3.408902746482E-1,115[&rate=5.95058056071072E-4]:4.813221124389E-1)[&rate=5.95058056071072E-4]:1.621544814347E-1,(109[&rate=5.95058056071072E-4]:4.672834300486E-1,((104[&rate=5.95058056071072E-4]:9.584667530015E-2,114[&rate=5.95058056071072E-4]:3.557270269738E-2)[&rate=5.95058056071072E-4]:1.657497150291E-1,(108[&rate=5.95058056071072E-4]:1.338447413765E-1,107[&rate=5.95058056071072E-4]:1.365844674038E-1)[&rate=5.95058056071072E-4]:1.250119229254E-1)[&rate=5.95058056071072E-4]:1.865089575276E-1)[&rate=5.95058056071072E-4]:2.556452186195E-1)[&rate=5.95058056071072E-4]:3.488511815201E-1)[&rate=5.95058056071072E-4]:1.932949909109E-1)[&rate=5.95058056071072E-4]:7.32830777288E-2,((141[&rate=5.95058056071072E-4]:1.744353695949E-1,(145[&rate=5.95058056071072E-4]:1.053122364601E-1,144[&rate=5.95058056071072E-4]:9.983278440519E-2)[&rate=5.95058056071072E-4]:7.186285916237E-2)[&rate=5.95058056071072E-4]:5.490499510747E-2,142[&rate=5.95058056071072E-4]:2.3208009073E-1)[&rate=5.95058056071072E-4]:1.281620273852E0)[&rate=5.95058056071072E-4]:7.882666549358E-3)[&rate=5.95058056071072E-4]:1.948581535481E-1,((3[&rate=5.95058056071072E-4]:5.598176076891E-1,18[&rate=5.95058056071072E-4]:6.748861008397E-1)[&rate=5.95058056071072E-4]:1.461015508042E-2,((10[&rate=5.95058056071072E-4]:3.923484025514E-1,15[&rate=5.95058056071072E-4]:4.307045669348E-1)[&rate=5.95058056071072E-4]:6.768734560363E-2,6[&rate=5.95058056071072E-4]:4.435973919906E-1)[&rate=5.95058056071072E-4]:1.828851652994E-1)[&rate=5.95058056071072E-4]:8.926983534162E-1)[&rate=5.95058056071072E-4]:1.981547527462E-2)[&rate=5.95058056071072E-4]:3.151927810272E-1)[&rate=5.95058056071072E-4]:4.240056337714E-1)[&rate=5.95058056071072E-4]:1.371374284531E-1,97[&rate=5.95058056071072E-4]:3.163352983246E-1)[&rate=5.95058056071072E-4]:1.976890697732E-2)[&rate=5.95058056071072E-4]:1.99088342783E-2)[&rate=5.95058056071072E-4]:3.456454220127E-2)[&rate=5.95058056071072E-4]:3.906378331809E-2,(39[&rate=5.95058056071072E-4]:4.205042111939E-1,(2[&rate=5.95058056071072E-4]:7.992671440457E-1,(((26[&rate=5.95058056071072E-4]:7.265561137243E-1,(7[&rate=5.95058056071072E-4]:1.925883156485E-1,8[&rate=5.95058056071072E-4]:1.925883156485E-1)[&rate=5.95058056071072E-4]:4.271184830073E-1)[&rate=5.95058056071072E-4]:1.125636869832E-1,31[&rate=5.95058056071072E-4]:8.829554171459E-1)[&rate=5.95058056071072E-4]:1.212330437172E-2,(22[&rate=5.95058056071072E-4]:6.331648113286E-1,27[&rate=5.95058056071072E-4]:6.496031674929E-1)[&rate=5.95058056071072E-4]:2.07119389641E-1)[&rate=5.95058056071072E-4]:1.315856828022E-1)[&rate=5.95058056071072E-4]:1.577962869978E0)[&rate=5.95058056071072E-4]:8.017540527187E-2)[&rate=5.95058056071072E-4]:2.641926902384E-1)[&rate=5.95058056071072E-4]:7.159983861032E-1,((((((50[&rate=5.95058056071072E-4]:4.194668091872E-1,49[&rate=5.95058056071072E-4]:4.194668091872E-1)[&rate=5.95058056071072E-4]:8.487955809537E-2,((46[&rate=5.95058056071072E-4]:4.552734930874E-1,(((41[&rate=5.95058056071072E-4]:1.622149692823E-1,42[&rate=5.95058056071072E-4]:1.676794501566E-1)[&rate=5.95058056071072E-4]:1.109724000212E-1,48[&rate=5.95058056071072E-4]:3.16903216298E-1)[&rate=5.95058056071072E-4]:9.49631734589E-2,43[&rate=5.95058056071072E-4]:4.227953515055E-1)[&rate=5.95058056071072E-4]:3.247814158197E-2)[&rate=5.95058056071072E-4]:6.921451623278E-2,(51[&rate=5.95058056071072E-4]:4.04909144465E-1,(47[&rate=5.95058056071072E-4]:2.018673355678E-1,44[&rate=5.95058056071072E-4]:1.964028546936E-1)[&rate=5.95058056071072E-4]:2.303642132686E-1)[&rate=5.95058056071072E-4]:9.225646048375E-2)[&rate=5.95058056071072E-4]:1.26452432081E-2)[&rate=5.95058056071072E-4]:4.508239186145E-3,45[&rate=5.95058056071072E-4]:5.334447704031E-1)[&rate=5.95058056071072E-4]:2.454475784994E-1,((128[&rate=5.95058056071072E-4]:1.34756154906E0,((((132[&rate=5.95058056071072E-4]:1.413787177824E-1,129[&rate=5.95058056071072E-4]:1.386389917551E-1)[&rate=5.95058056071072E-4]:5.200374387662E-3,130[&rate=5.95058056071072E-4]:1.438393661427E-1)[&rate=5.95058056071072E-4]:5.460229204512E-2,131[&rate=5.95058056071072E-4]:2.011813842152E-1)[&rate=5.95058056071072E-4]:4.987839718043E-1,(69[&rate=5.95058056071072E-4]:7.211408765146E-1,118[&rate=5.95058056071072E-4]:7.10181972405E-1)[&rate=5.95058056071072E-4]:1.240299589571E-1)[&rate=5.95058056071072E-4]:6.530756450951E-1)[&rate=5.95058056071072E-4]:1.968937685219E-2,(((60[&rate=5.95058056071072E-4]:8.714102477503E-2,(62[&rate=5.95058056071072E-4]:1.577149115634E-1,64[&rate=5.95058056071072E-4]:1.166190211523E-1)[&rate=5.95058056071072E-4]:1.212069351294E-1)[&rate=5.95058056071072E-4]:3.430718180822E-3,65[&rate=5.95058056071072E-4]:9.057174295585E-2)[&rate=5.95058056071072E-4]:4.90518789894E-1,(61[&rate=5.95058056071072E-4]:3.831398134413E-1,63[&rate=5.95058056071072E-4]:3.420439230303E-1)[&rate=5.95058056071072E-4]:3.897315413262E-1)[&rate=5.95058056071072E-4]:7.341055985418E-1)[&rate=5.95058056071072E-4]:1.850376352817E-1)[&rate=5.95058056071072E-4]:1.01511759048E-1,35[&rate=5.95058056071072E-4]:1.250331969541E-1)[&rate=5.95058056071072E-4]:2.788847389897E-2,(36[&rate=5.95058056071072E-4]:1.679803099037E-1,(127[&rate=5.95058056071072E-4]:2.678833494492E0,121[&rate=5.95058056071072E-4]:2.237737604081E0)[&rate=5.95058056071072E-4]:9.694760616889E-3)[&rate=5.95058056071072E-4]:3.151670341508E-2)[&rate=5.95058056071072E-4]:6.572775645097E-1)[&rate=5.95058056071072E-4]:5.137973814298E-1)[&rate=5.95058056071072E-4]:5.968249326959E-2,((((119[&rate=5.95058056071072E-4]:1.114470383701E0,(135[&rate=5.95058056071072E-4]:3.514486761359E-1,(138[&rate=5.95058056071072E-4]:1.805453818767E-1,136[&rate=5.95058056071072E-4]:4.903853256152E-2)[&rate=5.95058056071072E-4]:3.709032942592E-1)[&rate=5.95058056071072E-4]:4.150765020859E-1)[&rate=5.95058056071072E-4]:4.33179108768E-1,(120[&rate=5.95058056071072E-4]:1.409556022599E0,126[&rate=5.95058056071072E-4]:7.197439109138E-1)[&rate=5.95058056071072E-4]:4.220305891153E-2)[&rate=5.95058056071072E-4]:9.355925853595E-1,66[&rate=5.95058056071072E-4]:4.503653654999E-1)[&rate=5.95058056071072E-4]:6.352833774087E-2,(67[&rate=5.95058056071072E-4]:4.639385171095E-1,((123[&rate=5.95058056071072E-4]:8.730539122944E-2,124[&rate=5.95058056071072E-4]:8.457315079232E-2)[&rate=5.95058056071072E-4]:2.381952791807E-1,122[&rate=5.95058056071072E-4]:3.255006704101E-1)[&rate=5.95058056071072E-4]:6.397103970401E-1)[&rate=5.95058056071072E-4]:4.995518613124E-2)[&rate=5.95058056071072E-4]:8.697854068214E-1);
tree STATE_83160000 [&joint=-20983.108791868668,lnP=-20983.108791868668] = [&R] (((((38[&rate=5.808874017549246E-4]:9.456017606091E-1,(((101[&rate=5.808874017549246E-4]:1.212614683286E0,((((((30[&rate=5.808874017549246E-4]:2.415373824354E-1,4[&rate=5.808874017549246E-4]:6.893464270935E-2)[&rate=5.808874017549246E-4]:6.054842128259E-1,((112[&rate=5.808874017549246E-4]:6.609550740319E-1,(117[&rate=5.808874017549246E-4]:5.203432225272E-1,9[&rate=5.808874017549246E-4]:5.093843184175E-1)[&rate=5.808874017549246E-4]:1.433515775323E-1)[&rate=5.808874017549246E-4]:2.758310965397E-2,(17[&rate=5.808874017549246E-4]:1.308503140984E-1,14[&rate=5.808874017549246E-4]:9.249414971469E-2)[&rate=5.808874017549246E-4]:5.960440339712E-1)[&rate=5.808874017549246E-4]:4.341491842449E-2)[&rate=5.808874017549246E-4]:1.928494360723E-1,(105[&rate=5.808874017549246E-4]:6.096209682109E-1,(113[&rate=5.808874017549246E-4]:6.102629781645E-1,110[&rate=5.808874017549246E-4]:6.047835261098E-1)[&rate=5.808874017549246E-4]:2.67552503202E-2)[&rate=5.808874017549246E-4]:2.87784309698E-1)[&rate=5.808874017549246E-4]:4.976724392958E-1,(((148[&rate=5.808874017549246E-4]:3.139238989877E-1,143[&rate=5.808874017549246E-4]:3.111841729604E-1)[&rate=5.808874017549246E-4]:4.676222614554E-1,(116[&rate=5.808874017549246E-4]:5.623699861417E-1,(139[&rate=5.808874017549246E-4]:4.939092128537E-1,(111[&rate=5.808874017549246E-4]:1.564604854E-1,106[&rate=5.808874017549246E-4]:1.400221292356E-1)[&rate=5.808874017549246E-4]:1.621062617004E-1)[&rate=5.808874017549246E-4]:3.205155678085E-1)[&rate=5.808874017549246E-4]:1.808200099177E-1)[&rate=5.808874017549246E-4]:3.143122539446E-1,(115[&rate=5.808874017549246E-4]:8.105983866062E-1,((13[&rate=5.808874017549246E-4]:5.194807594263E-1,19[&rate=5.808874017549246E-4]:5.5783692381E-1)[&rate=5.808874017549246E-4]:3.081140102711E-1,(109[&rate=5.808874017549246E-4]:5.786822052031E-1,((108[&rate=5.808874017549246E-4]:8.719071416652E-2,107[&rate=5.808874017549246E-4]:8.993044019388E-2)[&rate=5.808874017549246E-4]:3.965836327086E-1,(104[&rate=5.808874017549246E-4]:1.363396016918E-1,114[&rate=5.808874017549246E-4]:7.606562908903E-2)[&rate=5.808874017549246E-4]:3.501744712107E-1)[&rate=5.808874017549246E-4]:7.299005010891E-2)[&rate=5.808874017549246E-4]:2.461728384669E-1)[&rate=5.808874017549246E-4]:6.519539773072E-2)[&rate=5.808874017549246E-4]:2.469038633978E-1)[&rate=5.808874017549246E-4]:2.827809466526E-1)[&rate=5.808874017549246E-4]:4.835018175259E-2,((((141[&rate=5.808874017549246E-4]:1.701515741169E-1,145[&rate=5.808874017549246E-4]:1.728913001445E-1)[&rate=5.808874017549246E-4]:2.098492901012E-1,144[&rate=5.808874017549246E-4]:3.772611381908E-1)[&rate=5.808874017549246E-4]:2.14965530622E-1,142[&rate=5.808874017549246E-4]:5.977061208677E-1)[&rate=5.808874017549246E-4]:9.370554361992E-1,((102[&rate=5.808874017549246E-4]:7.75848158291E-2,((140[&rate=5.808874017549246E-4]:5.088963960148E-1,11[&rate=5.808874017549246E-4]:5.280744782066E-1)[&rate=5.808874017549246E-4]:1.317666820112E-1,(23[&rate=5.808874017549246E-4]:5.536293262619E-1,(25[&rate=5.808874017549246E-4]:4.783223826621E-1,20[&rate=5.808874017549246E-4]:4.591443004704E-1)[&rate=5.808874017549246E-4]:8.626584770939E-2)[&rate=5.808874017549246E-4]:1.911433408051E-1)[&rate=5.808874017549246E-4]:4.834970802688E-1)[&rate=5.808874017549246E-4]:6.252828619353E-2,(((28[&rate=5.808874017549246E-4]:4.870905355124E-1,21[&rate=5.808874017549246E-4]:4.62433001266E-1)[&rate=5.808874017549246E-4]:4.329847202325E-1,1[&rate=5.808874017549246E-4]:1.33773885882E-1)[&rate=5.808874017549246E-4]:1.364024549157E-1,24[&rate=5.808874017549246E-4]:1.050998258606E0)[&rate=5.808874017549246E-4]:2.507586790331E-1)[&rate=5.808874017549246E-4]:1.480731125785E-1)[&rate=5.808874017549246E-4]:1.086663418905E-1)[&rate=5.808874017549246E-4]:4.663419118504E-1,((((10[&rate=5.808874017549246E-4]:3.676075456267E-1,15[&rate=5.808874017549246E-4]:4.059637100101E-1)[&rate=5.808874017549246E-4]:1.554375378304E-1,6[&rate=5.808874017549246E-4]:5.066067272927E-1)[&rate=5.808874017549246E-4]:1.377074195231E-1,(3[&rate=5.808874017549246E-4]:2.127507467836E-1,18[&rate=5.808874017549246E-4]:3.278192399342E-1)[&rate=5.808874017549246E-4]:3.795086055117E-1)[&rate=5.808874017549246E-4]:5.22709585162E-1,((89[&rate=5.808874017549246E-4]:2.211076661732E-1,88[&rate=5.808874017549246E-4]:2.074090360361E-1)[&rate=5.808874017549246E-4]:5.640605358078E-1,((((91[&rate=5.808874017549246E-4]:3.492319277709E-2,90[&rate=5.808874017549246E-4]:3.492319277709E-2)[&rate=5.808874017549246E-4]:7.103277792227E-2,92[&rate=5.808874017549246E-4]:1.059559706994E-1)[&rate=5.808874017549246E-4]:1.376758265866E-1,87[&rate=5.808874017549246E-4]:2.299331671489E-1)[&rate=5.808874017549246E-4]:2.855617486765E-2,((85[&rate=5.808874017549246E-4]:5.446158984853E-2,83[&rate=5.808874017549246E-4]:5.446158984853E-2)[&rate=5.808874017549246E-4]:4.128489764057E-2,(86[&rate=5.808874017549246E-4]:7.843292985998E-2,(93[&rate=5.808874017549246E-4]:1.678966418446E-2,84[&rate=5.808874017549246E-4]:3.09103404745E-3)[&rate=5.808874017549246E-4]:7.534189581253E-2)[&rate=5.808874017549246E-4]:1.731355762911E-2)[&rate=5.808874017549246E-4]:1.627428545275E-1)[&rate=5.808874017549246E-4]:5.129802298274E-1)[&rate=5.808874017549246E-4]:8.832253930105E-1)[&rate=5.808874017549246E-4]:7.454858048574E-1)[&rate=5.808874017549246E-4]:3.548996669989E-1)[&rate=5.808874017549246E-4]:6.341092080873E-1,147[&rate=5.808874017549246E-4]:9.309367815599E-1)[&rate=5.808874017549246E-4]:7.465526067693E-3,((40[&rate=5.808874017549246E-4]:6.924121873476E-1,((((22[&rate=5.808874017549246E-4]:4.577921474024E-1,27[&rate=5.808874017549246E-4]:4.742305035668E-1)[&rate=5.808874017549246E-4]:5.044443119403E-1,((2[&rate=5.808874017549246E-4]:2.754624486684E-1,31[&rate=5.808874017549246E-4]:5.028597089425E-1)[&rate=5.808874017549246E-4]:4.899849218527E-1,(26[&rate=5.808874017549246E-4]:6.66690094535E-1,(7[&rate=5.808874017549246E-4]:3.611621052031E-1,8[&rate=5.808874017549246E-4]:3.611621052031E-1)[&rate=5.808874017549246E-4]:1.986786742634E-1)[&rate=5.808874017549246E-4]:2.823189198217E-1)[&rate=5.808874017549246E-4]:2.418634909564E-2)[&rate=5.808874017549246E-4]:1.439904072396E0,39[&rate=5.808874017549246E-4]:2.728119891829E-1)[&rate=5.808874017549246E-4]:3.328219732878E-1,146[&rate=5.808874017549246E-4]:7.258525417056E-1)[&rate=5.808874017549246E-4]:8.677822487692E-2)[&rate=5.808874017549246E-4]:1.152205468175E-1,(((95[&rate=5.808874017549246E-4]:6.162035077303E-1,(94[&rate=5.808874017549246E-4]:2.923644676056E-1,100[&rate=5.808874017549246E-4]:2.923644676056E-1)[&rate=5.808874017549246E-4]:2.391395865726E-1)[&rate=5.808874017549246E-4]:1.243599092249E-1,((96[&rate=5.808874017549246E-4]:5.536383114131E-1,99[&rate=5.808874017549246E-4]:5.89157437096E-1)[&rate=5.808874017549246E-4]:1.231798757857E-1,98[&rate=5.808874017549246E-4]:6.904793893844E-1)[&rate=5.808874017549246E-4]:3.915506582201E-2)[&rate=5.808874017549246E-4]:1.715733348183E-2,(97[&rate=5.808874017549246E-4]:3.804237671204E-1,16[&rate=5.808874017549246E-4]:2.536954944604E0)[&rate=5.808874017549246E-4]:1.669144696554E-1)[&rate=5.808874017549246E-4]:1.892562460231E-1)[&rate=5.808874017549246E-4]:7.33925242822E-2)[&rate=5.808874017549246E-4]:1.328825130909E-1)[&rate=5.808874017549246E-4]:2.746352003361E-1,((36[&rate=5.808874017549246E-4]:1.59252580602E-2,(127[&rate=5.808874017549246E-4]:2.385485792674E0,121[&rate=5.808874017549246E-4]:1.944389902263E0)[&rate=5.808874017549246E-4]:1.509874105918E-1)[&rate=5.808874017549246E-4]:3.111142351677E-1,(35[&rate=5.808874017549246E-4]:1.887269567987E-1,(((((50[&rate=5.808874017549246E-4]:3.708470350506E-1,49[&rate=5.808874017549246E-4]:3.708470350506E-1)[&rate=5.808874017549246E-4]:1.349431207486E-1,45[&rate=5.808874017549246E-4]:5.303803197335E-1)[&rate=5.808874017549246E-4]:6.696618326787E-2,((44[&rate=5.808874017549246E-4]:4.385511371615E-1,47[&rate=5.808874017549246E-4]:4.440156180358E-1)[&rate=5.808874017549246E-4]:1.292543472868E-1,51[&rate=5.808874017549246E-4]:5.459475609511E-1)[&rate=5.808874017549246E-4]:3.227325899014E-2)[&rate=5.808874017549246E-4]:7.497597849122E-2,((43[&rate=5.808874017549246E-4]:5.49765763472E-1,46[&rate=5.808874017549246E-4]:5.49765763472E-1)[&rate=5.808874017549246E-4]:8.061368010119E-2,((41[&rate=5.808874017549246E-4]:2.499989921732E-1,42[&rate=5.808874017549246E-4]:2.554634730475E-1)[&rate=5.808874017549246E-4]:1.882537436071E-1,48[&rate=5.808874017549246E-4]:4.819685827748E-1)[&rate=5.808874017549246E-4]:1.374818990498E-1)[&rate=5.808874017549246E-4]:5.013975923082E-2)[&rate=5.808874017549246E-4]:1.723150154991E-1,(((118[&rate=5.808874017549246E-4]:1.345673369329E0,((132[&rate=5.808874017549246E-4]:3.466225835609E-2,129[&rate=5.808874017549246E-4]:3.192253232874E-2)[&rate=5.808874017549246E-4]:3.690484628653E-1,(130[&rate=5.808874017549246E-4]:2.917448652115E-1,131[&rate=5.808874017549246E-4]:2.944845912388E-1)[&rate=5.808874017549246E-4]:1.092261299825E-1)[&rate=5.808874017549246E-4]:8.077160727652E-1)[&rate=5.808874017549246E-4]:6.518340835392E-2,69[&rate=5.808874017549246E-4]:1.421815681793E0)[&rate=5.808874017549246E-4]:3.344589437188E-1,(((64[&rate=5.808874017549246E-4]:3.759348358534E-1,(62[&rate=5.808874017549246E-4]:3.836371459291E-1,(60[&rate=5.808874017549246E-4]:1.521923603384E-1,65[&rate=5.808874017549246E-4]:1.521923603384E-1)[&rate=5.808874017549246E-4]:3.966396367302E-2)[&rate=5.808874017549246E-4]:3.339358033531E-2)[&rate=5.808874017549246E-4]:2.518634000251E-1,(61[&rate=5.808874017549246E-4]:1.29091840144E-1,63[&rate=5.808874017549246E-4]:8.799594973296E-2)[&rate=5.808874017549246E-4]:5.398022861455E-1)[&rate=5.808874017549246E-4]:8.947767532394E-1,128[&rate=5.808874017549246E-4]:1.423944852132E0)[&rate=5.808874017549246E-4]:1.81644841873E-1)[&rate=5.808874017549246E-4]:1.244401527846E-2)[&rate=5.808874017549246E-4]:9.946037080338E-2)[&rate=5.808874017549246E-4]:9.173719396343E-2)[&rate=5.808874017549246E-4]:3.374073636676E-1)[&rate=5.808874017549246E-4]:2.496767079506E-1,((((((((55[&rate=5.808874017549246E-4]:1.962865969191E-1,56[&rate=5.808874017549246E-4]:1.962865969191E-1)[&rate=5.808874017549246E-4]:1.139471897651E-1,(54[&rate=5.808874017549246E-4]:1.92372489616E-1,59[&rate=5.808874017549246E-4]:2.306238557362E-1)[&rate=5.808874017549246E-4]:8.780665225956E-2)[&rate=5.808874017549246E-4]:8.240952142711E-2,(37[&rate=5.808874017549246E-4]:3.975272495632E-1,58[&rate=5.808874017549246E-4]:3.784015665031E-1)[&rate=5.808874017549246E-4]:4.156414597996E-2)[&rate=5.808874017549246E-4]:5.231514579603E-2,57[&rate=5.808874017549246E-4]:4.558874156561E-1)[&rate=5.808874017549246E-4]:3.314963994202E-1,68[&rate=5.808874017549246E-4]:7.354712467702E-1)[&rate=5.808874017549246E-4]:5.089764114749E-1,(((53[&rate=5.808874017549246E-4]:7.72145200939E-1,((137[&rate=5.808874017549246E-4]:4.578113844152E-1,133[&rate=5.808874017549246E-4]:4.167154940042E-1)[&rate=5.808874017549246E-4]:4.054116523682E-2,134[&rate=5.808874017549246E-4]:4.271196729399E-1)[&rate=5.808874017549246E-4]:1.096968038666E0)[&rate=5.808874017549246E-4]:4.815996839427E-2,(((75[&rate=5.808874017549246E-4]:5.798734883746E-1,(76[&rate=5.808874017549246E-4]:4.817392887231E-1,(70[&rate=5.808874017549246E-4]:4.286216781048E-1,74[&rate=5.808874017549246E-4]:4.669778424882E-1)[&rate=5.808874017549246E-4]:1.476144623485E-2)[&rate=5.808874017549246E-4]:9.813419965148E-2)[&rate=5.808874017549246E-4]:3.289215735421E-1,((80[&rate=5.808874017549246E-4]:1.318367280999E-1,81[&rate=5.808874017549246E-4]:1.318367280999E-1)[&rate=5.808874017549246E-4]:4.716615017953E-1,((77[&rate=5.808874017549246E-4]:4.567392048194E-1,(71[&rate=5.808874017549246E-4]:2.097820130153E-1,73[&rate=5.808874017549246E-4]:2.782751637001E-1)[&rate=5.808874017549246E-4]:1.83943493174E-1)[&rate=5.808874017549246E-4]:5.226544475997E-2,((78[&rate=5.808874017549246E-4]:7.50846708927E-2,72[&rate=5.808874017549246E-4]:5.316686267339E-2)[&rate=5.808874017549246E-4]:3.293902636347E-1,(79[&rate=5.808874017549246E-4]:3.995457286682E-1,82[&rate=5.808874017549246E-4]:4.077649067502E-1)[&rate=5.808874017549246E-4]:4.929205859212E-3)[&rate=5.808874017549246E-4]:6.891327669585E-2)[&rate=5.808874017549246E-4]:1.383291967543E-1)[&rate=5.808874017549246E-4]:2.559817635283E-1)[&rate=5.808874017549246E-4]:5.895849454629E-1,(52[&rate=5.808874017549246E-4]:6.125504375795E-1,(103[&rate=5.808874017549246E-4]:6.723999197349E-1,((12[&rate=5.808874017549246E-4]:2.939765889116E-1,5[&rate=5.808874017549246E-4]:2.556204245281E-1)[&rate=5.808874017549246E-4]:3.133933103663E-1,29[&rate=5.808874017549246E-4]:7.142192143464E-1)[&rate=5.808874017549246E-4]:1.910574177174E-1)[&rate=5.808874017549246E-4]:1.604444252405E0)[&rate=5.808874017549246E-4]:1.475632324994E-1)[&rate=5.808874017549246E-4]:6.83882205658E-2)[&rate=5.808874017549246E-4]:2.397896635485E-1,125[&rate=5.808874017549246E-4]:8.497123192206E-1)[&rate=5.808874017549246E-4]:5.614020056913E-1)[&rate=5.808874017549246E-4]:5.582548999346E-2,(((120[&rate=5.808874017549246E-4]:1.841587485754E0,(126[&rate=5.808874017549246E-4]:1.088917934491E0,119[&rate=5.808874017549246E-4]:1.874620457134E0)[&rate=5.808874017549246E-4]:6.285743957859E-2)[&rate=5.808874017549246E-4]:3.957215092692E-2,((138[&rate=5.808874017549246E-4]:3.000402183693E-1,136[&rate=5.808874017549246E-4]:1.685333690541E-1)[&rate=5.808874017549246E-4]:4.306040948091E-1,135[&rate=5.808874017549246E-4]:5.306443131783E-1)[&rate=5.808874017549246E-4]:1.098460528982E0)[&rate=5.808874017549246E-4]:5.491127710395E-1,((((123[&rate=5.808874017549246E-4]:2.028813633331E-1,124[&rate=5.808874017549246E-4]:2.00149122896E-1)[&rate=5.808874017549246E-4]:1.29094101626E-1,122[&rate=5.808874017549246E-4]:3.319754649591E-1)[&rate=5.808874017549246E-4]:4.840930134666E-1,67[&rate=5.808874017549246E-4]:3.14795928085E-1)[&rate=5.808874017549246E-4]:1.611045943701E-1,66[&rate=5.808874017549246E-4]:4.759005224552E-1)[&rate=5.808874017549246E-4]:1.738558389535E-2)[&rate=5.808874017549246E-4]:2.592664041157E-1)[&rate=5.808874017549246E-4]:1.135524906251E-1,34[&rate=5.808874017549246E-4]:3.091302461286E-3)[&rate=5.808874017549246E-4]:1.443221288969E-3)[&rate=5.808874017549246E-4]:1.927173140099E-2,33[&rate=5.808874017549246E-4]:7.367898986875E-3)[&rate=5.808874017549246E-4]:1.638989049575E-3,32[&rate=5.808874017549246E-4]:3.527435981735E-3);
tree STATE_83250000 [&joint=-20960.530669963224,lnP=-20960.530669963224] = [&R] (33[&rate=5.812638989764506E-4]:2.007780437316E-2,((((((67[&rate=5.812638989764506E-4]:7.187612286382E-2,(122[&rate=5.812638989764506E-4]:3.740738431989E-1,(124[&rate=5.812638989764506E-4]:2.448319914077E-1,123[&rate=5.812638989764506E-4]:2.475642318448E-1)[&rate=5.812638989764506E-4]:1.265096113541E-1)[&rate=5.812638989764506E-4]:1.990748300056E-1)[&rate=5.812638989764506E-4]:1.988786646462E-1,66[&rate=5.812638989764506E-4]:2.7075478751E-1)[&rate=5.812638989764506E-4]:9.236346694896E-5,(((119[&rate=5.812638989764506E-4]:9.59061697133E-1,120[&rate=5.812638989764506E-4]:8.631712861741E-1)[&rate=5.812638989764506E-4]:3.286084178966E-1,((138[&rate=5.812638989764506E-4]:1.920173395705E-1,136[&rate=5.812638989764506E-4]:6.051049025531E-2)[&rate=5.812638989764506E-4]:4.179637024611E-1,135[&rate=5.812638989764506E-4]:4.099810420315E-1)[&rate=5.812638989764506E-4]:5.297438675186E-1)[&rate=5.812638989764506E-4]:4.072219380592E-1,126[&rate=5.812638989764506E-4]:9.09189530445E-1)[&rate=5.812638989764506E-4]:6.08831810217E-1)[&rate=5.812638989764506E-4]:3.852358441422E-1,(((((59[&rate=5.812638989764506E-4]:2.857517541414E-1,(56[&rate=5.812638989764506E-4]:1.870115717432E-1,55[&rate=5.812638989764506E-4]:1.870115717432E-1)[&rate=5.812638989764506E-4]:9.054346108666E-2)[&rate=5.812638989764506E-4]:7.966118194357E-3,((37[&rate=5.812638989764506E-4]:2.7602685018E-1,54[&rate=5.812638989764506E-4]:1.995241179396E-1)[&rate=5.812638989764506E-4]:2.185989164291E-3,58[&rate=5.812638989764506E-4]:2.590871562842E-1)[&rate=5.812638989764506E-4]:5.375639911169E-2)[&rate=5.812638989764506E-4]:4.988810800073E-2,57[&rate=5.812638989764506E-4]:3.463382207737E-1)[&rate=5.812638989764506E-4]:7.321406267841E-2,68[&rate=5.812638989764506E-4]:3.67639715146E-1)[&rate=5.812638989764506E-4]:7.634857801602E-1,((((103[&rate=5.812638989764506E-4]:5.237416714643E-1,((12[&rate=5.812638989764506E-4]:2.969248397934E-1,5[&rate=5.812638989764506E-4]:2.5856867541E-1)[&rate=5.812638989764506E-4]:1.384202972463E-1,29[&rate=5.812638989764506E-4]:5.421944521083E-1)[&rate=5.812638989764506E-4]:2.144239316848E-1)[&rate=5.812638989764506E-4]:1.76435213064E0,53[&rate=5.812638989764506E-4]:6.156033462316E-1)[&rate=5.812638989764506E-4]:1.767774657663E-2,((52[&rate=5.812638989764506E-4]:5.946791994321E-1,((75[&rate=5.812638989764506E-4]:4.155292188923E-1,((70[&rate=5.812638989764506E-4]:3.338463659952E-1,74[&rate=5.812638989764506E-4]:3.722025303786E-1)[&rate=5.812638989764506E-4]:1.384764217348E-2,76[&rate=5.812638989764506E-4]:3.860501725521E-1)[&rate=5.812638989764506E-4]:2.947904634018E-2)[&rate=5.812638989764506E-4]:1.394353652515E-1,((((79[&rate=5.812638989764506E-4]:3.044004009666E-1,82[&rate=5.812638989764506E-4]:3.126195790487E-1)[&rate=5.812638989764506E-4]:2.680682283267E-2,(72[&rate=5.812638989764506E-4]:2.095220360604E-1,78[&rate=5.812638989764506E-4]:2.314398442797E-1)[&rate=5.812638989764506E-4]:9.976737951955E-2)[&rate=5.812638989764506E-4]:7.508137909528E-3,71[&rate=5.812638989764506E-4]:3.113181014348E-1)[&rate=5.812638989764506E-4]:3.435484530638E-2,(((80[&rate=5.812638989764506E-4]:3.735916747468E-2,81[&rate=5.812638989764506E-4]:3.735916747468E-2)[&rate=5.812638989764506E-4]:2.15706137858E-1,77[&rate=5.812638989764506E-4]:2.969009217711E-1)[&rate=5.812638989764506E-4]:4.114997708136E-2,73[&rate=5.812638989764506E-4]:3.435303509072E-1)[&rate=5.812638989764506E-4]:7.063574651882E-2)[&rate=5.812638989764506E-4]:1.407984867178E-1)[&rate=5.812638989764506E-4]:7.77980952589E-1)[&rate=5.812638989764506E-4]:4.584612574179E-2,((134[&rate=5.812638989764506E-4]:4.318810254554E-1,137[&rate=5.812638989764506E-4]:5.031139021676E-1)[&rate=5.812638989764506E-4]:3.271387110302E-1,133[&rate=5.812638989764506E-4]:7.891567227868E-1)[&rate=5.812638989764506E-4]:6.252513780439E-1)[&rate=5.812638989764506E-4]:9.524889458019E-4)[&rate=5.812638989764506E-4]:5.649819459188E-1,125[&rate=5.812638989764506E-4]:9.878805250659E-1)[&rate=5.812638989764506E-4]:3.09911636907E-1)[&rate=5.812638989764506E-4]:7.267813758524E-2)[&rate=5.812638989764506E-4]:3.049188297672E-3,((38[&rate=5.812638989764506E-4]:1.008176427529E0,(40[&rate=5.812638989764506E-4]:7.414042013103E-1,((16[&rate=5.812638989764506E-4]:2.545347426329E0,39[&rate=5.812638989764506E-4]:4.598545002115E-1)[&rate=5.812638989764506E-4]:1.772647329748E-1,((101[&rate=5.812638989764506E-4]:6.475197845717E-1,((((((25[&rate=5.812638989764506E-4]:3.452715155589E-1,20[&rate=5.812638989764506E-4]:3.260934333672E-1)[&rate=5.812638989764506E-4]:3.674078000959E-1,23[&rate=5.812638989764506E-4]:7.017204115451E-1)[&rate=5.812638989764506E-4]:8.552620763974E-2,(11[&rate=5.812638989764506E-4]:5.446839148E-1,140[&rate=5.812638989764506E-4]:5.255058326083E-1)[&rate=5.812638989764506E-4]:1.576311975356E-1)[&rate=5.812638989764506E-4]:4.98916763427E-1,((((28[&rate=5.812638989764506E-4]:6.379762427821E-1,21[&rate=5.812638989764506E-4]:6.133187085357E-1)[&rate=5.812638989764506E-4]:1.751331558401E-1,1[&rate=5.812638989764506E-4]:2.68080287593E-2)[&rate=5.812638989764506E-4]:6.595703071792E-2,24[&rate=5.812638989764506E-4]:8.735869772854E-1)[&rate=5.812638989764506E-4]:3.890460197967E-1,102[&rate=5.812638989764506E-4]:1.009891614658E-1)[&rate=5.812638989764506E-4]:3.448928963944E-2)[&rate=5.812638989764506E-4]:4.586883953636E-2,(((((112[&rate=5.812638989764506E-4]:6.665286385056E-1,(30[&rate=5.812638989764506E-4]:4.429755768842E-1,4[&rate=5.812638989764506E-4]:2.703728371581E-1)[&rate=5.812638989764506E-4]:3.386215547723E-1)[&rate=5.812638989764506E-4]:7.914174358219E-2,9[&rate=5.812638989764506E-4]:7.374512040058E-1)[&rate=5.812638989764506E-4]:7.821843721142E-2,((110[&rate=5.812638989764506E-4]:6.536805329108E-1,(117[&rate=5.812638989764506E-4]:5.257667940943E-1,105[&rate=5.812638989764506E-4]:4.956298077929E-1)[&rate=5.812638989764506E-4]:1.361329168987E-1)[&rate=5.812638989764506E-4]:1.017680368791E-1,(113[&rate=5.812638989764506E-4]:7.393950229829E-1,(17[&rate=5.812638989764506E-4]:4.88199662565E-1,14[&rate=5.812638989764506E-4]:4.498434981813E-1)[&rate=5.812638989764506E-4]:2.895515248016E-1)[&rate=5.812638989764506E-4]:2.15329988617E-2)[&rate=5.812638989764506E-4]:6.296079745468E-2)[&rate=5.812638989764506E-4]:1.331446671307E-1,(((13[&rate=5.812638989764506E-4]:5.715774603523E-1,19[&rate=5.812638989764506E-4]:6.09933624736E-1)[&rate=5.812638989764506E-4]:2.228491938392E-1,(109[&rate=5.812638989764506E-4]:5.337290179531E-1,(107[&rate=5.812638989764506E-4]:4.412589922512E-1,((104[&rate=5.812638989764506E-4]:2.709646386576E-1,114[&rate=5.812638989764506E-4]:2.106906660549E-1)[&rate=5.812638989764506E-4]:6.944753335384E-2,108[&rate=5.812638989764506E-4]:3.376724459841E-1)[&rate=5.812638989764506E-4]:1.008468202397E-1)[&rate=5.812638989764506E-4]:7.32919435102E-2)[&rate=5.812638989764506E-4]:2.57957910211E-1)[&rate=5.812638989764506E-4]:3.843768926523E-2,(115[&rate=5.812638989764506E-4]:6.912073722895E-1,((116[&rate=5.812638989764506E-4]:4.820391152821E-1,(139[&rate=5.812638989764506E-4]:4.450628108835E-1,(111[&rate=5.812638989764506E-4]:6.056505849953E-2,106[&rate=5.812638989764506E-4]:4.412670233516E-2)[&rate=5.812638989764506E-4]:2.091552866305E-1)[&rate=5.812638989764506E-4]:2.890310989191E-1)[&rate=5.812638989764506E-4]:1.92458818213E-1,(148[&rate=5.812638989764506E-4]:2.242021806254E-1,143[&rate=5.812638989764506E-4]:2.214624545981E-1)[&rate=5.812638989764506E-4]:4.886519172534E-1)[&rate=5.812638989764506E-4]:1.670943879443E-2)[&rate=5.812638989764506E-4]:5.946519034535E-2)[&rate=5.812638989764506E-4]:1.241691429732E-1)[&rate=5.812638989764506E-4]:5.256942319392E-2,(((145[&rate=5.812638989764506E-4]:1.985609873262E-1,144[&rate=5.812638989764506E-4]:1.930815352713E-1)[&rate=5.812638989764506E-4]:1.26057106875E-1,141[&rate=5.812638989764506E-4]:3.218783681737E-1)[&rate=5.812638989764506E-4]:3.499234798277E-1,142[&rate=5.812638989764506E-4]:6.74541574029E-1)[&rate=5.812638989764506E-4]:5.076640753211E-1)[&rate=5.812638989764506E-4]:2.457169837572E-1)[&rate=5.812638989764506E-4]:1.113124863708E-1,((3[&rate=5.812638989764506E-4]:4.525337175554E-1,((89[&rate=5.812638989764506E-4]:1.041936364205E-1,88[&rate=5.812638989764506E-4]:9.049500628346E-2)[&rate=5.812638989764506E-4]:2.304269112706E-1,((((85[&rate=5.812638989764506E-4]:5.4298393694E-2,83[&rate=5.812638989764506E-4]:5.4298393694E-2)[&rate=5.812638989764506E-4]:4.218553040828E-2,((84[&rate=5.812638989764506E-4]:2.278308997763E-3,93[&rate=5.812638989764506E-4]:1.597693913478E-2)[&rate=5.812638989764506E-4]:7.957364821294E-2,86[&rate=5.812638989764506E-4]:8.18519572107E-2)[&rate=5.812638989764506E-4]:1.463196689159E-2)[&rate=5.812638989764506E-4]:1.001792087443E-1,((91[&rate=5.812638989764506E-4]:3.043680122607E-2,90[&rate=5.812638989764506E-4]:3.043680122607E-2)[&rate=5.812638989764506E-4]:2.760268273036E-2,92[&rate=5.812638989764506E-4]:5.803948395642E-2)[&rate=5.812638989764506E-4]:1.523222790272E-1)[&rate=5.812638989764506E-4]:4.015946172612E-2,87[&rate=5.812638989764506E-4]:2.368225945727E-1)[&rate=5.812638989764506E-4]:8.409932298132E-2)[&rate=5.812638989764506E-4]:6.713378273984E-1)[&rate=5.812638989764506E-4]:1.475909922665E-1,((6[&rate=5.812638989764506E-4]:4.466926897299E-1,18[&rate=5.812638989764506E-4]:5.097063883601E-1)[&rate=5.812638989764506E-4]:5.358738321423E-2,(10[&rate=5.812638989764506E-4]:3.653771555533E-1,15[&rate=5.812638989764506E-4]:4.037333199368E-1)[&rate=5.812638989764506E-4]:1.513412735552E-1)[&rate=5.812638989764506E-4]:1.518994313982E-1)[&rate=5.812638989764506E-4]:6.897953411632E-1)[&rate=5.812638989764506E-4]:3.603394596143E-1)[&rate=5.812638989764506E-4]:9.133568762056E-1,((146[&rate=5.812638989764506E-4]:6.455575913402E-1,147[&rate=5.812638989764506E-4]:5.827160612856E-1)[&rate=5.812638989764506E-4]:5.022258895223E-2,((2[&rate=5.812638989764506E-4]:6.372531246889E-1,((((7[&rate=5.812638989764506E-4]:9.901281117729E-2,8[&rate=5.812638989764506E-4]:9.901281117729E-2)[&rate=5.812638989764506E-4]:3.450291659945E-1,26[&rate=5.812638989764506E-4]:5.508912922404E-1)[&rate=5.812638989764506E-4]:7.12211912292E-2,31[&rate=5.812638989764506E-4]:6.65948099908E-1)[&rate=5.812638989764506E-4]:6.849281612418E-2,(22[&rate=5.812638989764506E-4]:3.101403622959E-1,27[&rate=5.812638989764506E-4]:3.265787184603E-1)[&rate=5.812638989764506E-4]:3.695060331881E-1)[&rate=5.812638989764506E-4]:1.302094689309E-1)[&rate=5.812638989764506E-4]:1.871546720922E0,(((98[&rate=5.812638989764506E-4]:5.302442102578E-1,(99[&rate=5.812638989764506E-4]:4.837678308164E-1,96[&rate=5.812638989764506E-4]:4.482487051336E-1)[&rate=5.812638989764506E-4]:6.833430293862E-2)[&rate=5.812638989764506E-4]:2.741315681145E-2,(95[&rate=5.812638989764506E-4]:4.327733188299E-1,(94[&rate=5.812638989764506E-4]:5.043552200291E-2,100[&rate=5.812638989764506E-4]:5.043552200291E-2)[&rate=5.812638989764506E-4]:2.97638343275E-1)[&rate=5.812638989764506E-4]:1.35813009988E-1)[&rate=5.812638989764506E-4]:8.266442015458E-2,97[&rate=5.812638989764506E-4]:4.408682353114E-1)[&rate=5.812638989764506E-4]:4.016755610373E-2)[&rate=5.812638989764506E-4]:2.348755827621E-2)[&rate=5.812638989764506E-4]:1.215090072606E-2)[&rate=5.812638989764506E-4]:4.940673140267E-2)[&rate=5.812638989764506E-4]:1.042849681241E-1)[&rate=5.812638989764506E-4]:3.350782371479E-1)[&rate=5.812638989764506E-4]:1.034593218553E-1,((((((((62[&rate=5.812638989764506E-4]:2.770402610135E-1,60[&rate=5.812638989764506E-4]:8.525943909576E-2)[&rate=5.812638989764506E-4]:7.150749433665E-2,64[&rate=5.812638989764506E-4]:3.074518649391E-1)[&rate=5.812638989764506E-4]:6.043244676323E-2,65[&rate=5.812638989764506E-4]:2.171993801956E-1)[&rate=5.812638989764506E-4]:2.760624086408E-1,(61[&rate=5.812638989764506E-4]:1.205821247134E-1,63[&rate=5.812638989764506E-4]:7.948623430231E-2)[&rate=5.812638989764506E-4]:5.644604860408E-1)[&rate=5.812638989764506E-4]:6.29655902967E-1,128[&rate=5.812638989764506E-4]:1.174972486324E0)[&rate=5.812638989764506E-4]:5.666382730954E-2,((69[&rate=5.812638989764506E-4]:7.120272139478E-1,(132[&rate=5.812638989764506E-4]:2.477393548628E-1,((131[&rate=5.812638989764506E-4]:2.366477364119E-1,130[&rate=5.812638989764506E-4]:2.339080103845E-1)[&rate=5.812638989764506E-4]:2.757944974633E-3,129[&rate=5.812638989764506E-4]:2.366659553592E-1)[&rate=5.812638989764506E-4]:8.333673476275E-3)[&rate=5.812638989764506E-4]:3.190823796327E-1)[&rate=5.812638989764506E-4]:6.573177183232E-3,118[&rate=5.812638989764506E-4]:7.076414870214E-1)[&rate=5.812638989764506E-4]:6.637208540093E-1)[&rate=5.812638989764506E-4]:5.710944490376E-1,((((44[&rate=5.812638989764506E-4]:3.916687437872E-1,(51[&rate=5.812638989764506E-4]:3.495619314787E-1,47[&rate=5.812638989764506E-4]:3.768843358502E-1)[&rate=5.812638989764506E-4]:2.024888881126E-2)[&rate=5.812638989764506E-4]:2.127828216909E-1,((41[&rate=5.812638989764506E-4]:3.785605538364E-1,(42[&rate=5.812638989764506E-4]:3.165439633195E-1,48[&rate=5.812638989764506E-4]:3.547953294397E-1)[&rate=5.812638989764506E-4]:6.748107139122E-2)[&rate=5.812638989764506E-4]:1.228537512403E-1,(43[&rate=5.812638989764506E-4]:4.069577231379E-1,46[&rate=5.812638989764506E-4]:4.069577231379E-1)[&rate=5.812638989764506E-4]:1.491013906818E-1)[&rate=5.812638989764506E-4]:5.385693253266E-2)[&rate=5.812638989764506E-4]:1.983710949833E-2,(50[&rate=5.812638989764506E-4]:4.420600752738E-1,49[&rate=5.812638989764506E-4]:4.420600752738E-1)[&rate=5.812638989764506E-4]:1.549061953311E-1)[&rate=5.812638989764506E-4]:4.061865199004E-2,45[&rate=5.812638989764506E-4]:6.621750865293E-1)[&rate=5.812638989764506E-4]:3.671594638503E-1)[&rate=5.812638989764506E-4]:7.015991113091E-3,(((127[&rate=5.812638989764506E-4]:1.633023301836E0,121[&rate=5.812638989764506E-4]:1.191927411425E0)[&rate=5.812638989764506E-4]:9.343362515456E-1,36[&rate=5.812638989764506E-4]:4.681160817622E-2)[&rate=5.812638989764506E-4]:7.545175042197E-2,35[&rate=5.812638989764506E-4]:7.568801613244E-2)[&rate=5.812638989764506E-4]:2.052916143639E-1)[&rate=5.812638989764506E-4]:2.282906723726E-1)[&rate=5.812638989764506E-4]:1.498618805478E-1)[&rate=5.812638989764506E-4]:2.397253165983E-1,(34[&rate=5.812638989764506E-4]:3.363261669897E-2,32[&rate=5.812638989764506E-4]:1.171480847988E-2)[&rate=5.812638989764506E-4]:2.211184686029E-3)[&rate=5.812638989764506E-4]:6.723591525324E-4);
tree STATE_83340000 [&joint=-20966.867647628613,lnP=-20966.867647628613] = [&R] (34[&rate=5.715098764320135E-4]:9.642796040413E-2,((33[&rate=5.715098764320135E-4]:4.114292833223E-2,(((125[&rate=5.715098764320135E-4]:9.732165193338E-1,((((((79[&rate=5.715098764320135E-4]:3.071213366343E-1,(82[&rate=5.715098764320135E-4]:2.919060499941E-1,(78[&rate=5.715098764320135E-4]:2.235563742209E-2,72[&rate=5.715098764320135E-4]:4.378292027749E-4)[&rate=5.715098764320135E-4]:2.6133123449E-1)[&rate=5.715098764320135E-4]:2.343446472226E-2)[&rate=5.715098764320135E-4]:7.724140503421E-2,(77[&rate=5.715098764320135E-4]:3.740906193415E-1,71[&rate=5.715098764320135E-4]:3.110769207114E-1)[&rate=5.715098764320135E-4]:4.58885606831E-2)[&rate=5.715098764320135E-4]:3.022884130431E-2,73[&rate=5.715098764320135E-4]:4.556874733837E-1)[&rate=5.715098764320135E-4]:3.678901952331E-2,(80[&rate=5.715098764320135E-4]:4.537593239464E-2,81[&rate=5.715098764320135E-4]:4.537593239464E-2)[&rate=5.715098764320135E-4]:3.977854920192E-1)[&rate=5.715098764320135E-4]:2.607748592579E-1,(75[&rate=5.715098764320135E-4]:5.233462964417E-1,(70[&rate=5.715098764320135E-4]:3.785575978715E-1,(76[&rate=5.715098764320135E-4]:3.867343405721E-1,74[&rate=5.715098764320135E-4]:3.867343405721E-1)[&rate=5.715098764320135E-4]:3.017942168287E-2)[&rate=5.715098764320135E-4]:1.064325341867E-1)[&rate=5.715098764320135E-4]:2.299050557232E-1)[&rate=5.715098764320135E-4]:5.921599452468E-1,((52[&rate=5.715098764320135E-4]:4.893429224909E-1,((133[&rate=5.715098764320135E-4]:4.479367446299E-1,(137[&rate=5.715098764320135E-4]:4.592830265844E-1,134[&rate=5.715098764320135E-4]:3.880501498722E-1)[&rate=5.715098764320135E-4]:2.974960845658E-2)[&rate=5.715098764320135E-4]:2.45520308746E-1,(103[&rate=5.715098764320135E-4]:4.475355696967E-1,((12[&rate=5.715098764320135E-4]:1.187691254792E-1,5[&rate=5.715098764320135E-4]:8.041296109571E-2)[&rate=5.715098764320135E-4]:1.667951083528E-1,29[&rate=5.715098764320135E-4]:3.924135489005E-1)[&rate=5.715098764320135E-4]:2.87998733125E-1)[&rate=5.715098764320135E-4]:1.136332442583E0)[&rate=5.715098764320135E-4]:5.697686447719E-1)[&rate=5.715098764320135E-4]:8.450428527443E-2,53[&rate=5.715098764320135E-4]:5.65650486454E-1)[&rate=5.715098764320135E-4]:3.329775234557E-2)[&rate=5.715098764320135E-4]:5.846507941955E-1)[&rate=5.715098764320135E-4]:3.678267020252E-1,(((57[&rate=5.715098764320135E-4]:4.55442332274E-1,((37[&rate=5.715098764320135E-4]:1.498654367288E-1,54[&rate=5.715098764320135E-4]:7.336270448833E-2)[&rate=5.715098764320135E-4]:1.524475453214E-1,((56[&rate=5.715098764320135E-4]:7.623237238667E-2,55[&rate=5.715098764320135E-4]:7.623237238667E-2)[&rate=5.715098764320135E-4]:1.498977164061E-1,58[&rate=5.715098764320135E-4]:2.534524931644E-1)[&rate=5.715098764320135E-4]:2.973480582566E-2)[&rate=5.715098764320135E-4]:1.886484759069E-1)[&rate=5.715098764320135E-4]:6.925020800923E-2,59[&rate=5.715098764320135E-4]:5.219602998461E-1)[&rate=5.715098764320135E-4]:1.726016643189E-1,68[&rate=5.715098764320135E-4]:6.45381636296E-1)[&rate=5.715098764320135E-4]:5.289949183962E-1)[&rate=5.715098764320135E-4]:3.136027264679E-2,(((38[&rate=5.715098764320135E-4]:6.506622217967E-1,(((99[&rate=5.715098764320135E-4]:4.718611066339E-1,96[&rate=5.715098764320135E-4]:4.363419809511E-1)[&rate=5.715098764320135E-4]:1.412545937393E-1,(98[&rate=5.715098764320135E-4]:5.762031840472E-1,(95[&rate=5.715098764320135E-4]:5.209799603008E-1,(94[&rate=5.715098764320135E-4]:2.103050048994E-1,100[&rate=5.715098764320135E-4]:2.103050048994E-1)[&rate=5.715098764320135E-4]:2.259755018494E-1)[&rate=5.715098764320135E-4]:6.61521854952E-2)[&rate=5.715098764320135E-4]:1.505459282873E-2)[&rate=5.715098764320135E-4]:8.149196070652E-2,((147[&rate=5.715098764320135E-4]:5.933984262243E-1,(((((((22[&rate=5.715098764320135E-4]:3.655697482269E-1,27[&rate=5.715098764320135E-4]:3.820081043913E-1)[&rate=5.715098764320135E-4]:3.415469778252E-1,31[&rate=5.715098764320135E-4]:7.619112466002E-1)[&rate=5.715098764320135E-4]:1.743902989789E-1,((7[&rate=5.715098764320135E-4]:2.54207064141E-1,8[&rate=5.715098764320135E-4]:2.54207064141E-1)[&rate=5.715098764320135E-4]:4.467393607839E-1,26[&rate=5.715098764320135E-4]:8.077957399934E-1)[&rate=5.715098764320135E-4]:8.467018914736E-2)[&rate=5.715098764320135E-4]:6.993798686762E-2,2[&rate=5.715098764320135E-4]:7.788422721727E-1)[&rate=5.715098764320135E-4]:1.535642013721E0,39[&rate=5.715098764320135E-4]:3.577584830644E-1)[&rate=5.715098764320135E-4]:4.381370574372E-3,16[&rate=5.715098764320135E-4]:2.447632779756E0)[&rate=5.715098764320135E-4]:6.735366320904E-2,40[&rate=5.715098764320135E-4]:4.294935168478E-1)[&rate=5.715098764320135E-4]:1.065278601962E-1)[&rate=5.715098764320135E-4]:6.621941924404E-3,((101[&rate=5.715098764320135E-4]:1.290499192099E0,(((3[&rate=5.715098764320135E-4]:4.415068681331E-1,((87[&rate=5.715098764320135E-4]:1.942603521209E-1,((83[&rate=5.715098764320135E-4]:1.004169850072E-1,((84[&rate=5.715098764320135E-4]:4.47718881292E-2,93[&rate=5.715098764320135E-4]:5.847051826621E-2)[&rate=5.715098764320135E-4]:4.621066524221E-2,(85[&rate=5.715098764320135E-4]:9.028713820474E-2,86[&rate=5.715098764320135E-4]:9.028713820474E-2)[&rate=5.715098764320135E-4]:6.954151666675E-4)[&rate=5.715098764320135E-4]:9.434431635788E-3)[&rate=5.715098764320135E-4]:5.109236365546E-2,((91[&rate=5.715098764320135E-4]:3.948366443247E-2,90[&rate=5.715098764320135E-4]:3.948366443247E-2)[&rate=5.715098764320135E-4]:4.967571083179E-2,92[&rate=5.715098764320135E-4]:8.915937526427E-2)[&rate=5.715098764320135E-4]:7.60486035354E-2)[&rate=5.715098764320135E-4]:4.275100345829E-2)[&rate=5.715098764320135E-4]:3.097453820935E-2,(89[&rate=5.715098764320135E-4]:4.013356541084E-2,88[&rate=5.715098764320135E-4]:2.643493527383E-2)[&rate=5.715098764320135E-4]:1.987999550565E-1)[&rate=5.715098764320135E-4]:7.559980051999E-1)[&rate=5.715098764320135E-4]:3.548082260701E-1,(18[&rate=5.715098764320135E-4]:7.612986410191E-1,(6[&rate=5.715098764320135E-4]:4.054357743336E-1,(10[&rate=5.715098764320135E-4]:2.48553876101E-1,15[&rate=5.715098764320135E-4]:2.869100404844E-1)[&rate=5.715098764320135E-4]:1.73320254397E-1)[&rate=5.715098764320135E-4]:2.928491680554E-1)[&rate=5.715098764320135E-4]:1.500849463347E-1)[&rate=5.715098764320135E-4]:6.868579600977E-1,(((((((25[&rate=5.715098764320135E-4]:5.670405204016E-1,20[&rate=5.715098764320135E-4]:5.478624382099E-1)[&rate=5.715098764320135E-4]:2.508196774348E-1,23[&rate=5.715098764320135E-4]:8.069012937268E-1)[&rate=5.715098764320135E-4]:1.261527748109E-1,(11[&rate=5.715098764320135E-4]:6.114664216886E-1,140[&rate=5.715098764320135E-4]:5.922883394969E-1)[&rate=5.715098764320135E-4]:2.366561399998E-1)[&rate=5.715098764320135E-4]:2.921034129137E-1,102[&rate=5.715098764320135E-4]:7.447254994471E-2)[&rate=5.715098764320135E-4]:6.494159036095E-2,(24[&rate=5.715098764320135E-4]:8.937336422225E-1,(1[&rate=5.715098764320135E-4]:2.262091988132E-2,(21[&rate=5.715098764320135E-4]:6.025384308779E-1,28[&rate=5.715098764320135E-4]:6.271959651244E-1)[&rate=5.715098764320135E-4]:1.817263246199E-1)[&rate=5.715098764320135E-4]:9.029080453297E-2)[&rate=5.715098764320135E-4]:4.073243336995E-1)[&rate=5.715098764320135E-4]:1.763273819768E-1,(((117[&rate=5.715098764320135E-4]:6.381125794145E-1,(110[&rate=5.715098764320135E-4]:5.635012056722E-1,105[&rate=5.715098764320135E-4]:5.415833974531E-1)[&rate=5.715098764320135E-4]:6.639219566001E-2)[&rate=5.715098764320135E-4]:1.91236554453E-1,((113[&rate=5.715098764320135E-4]:4.558664387051E-1,9[&rate=5.715098764320135E-4]:4.47647260623E-1)[&rate=5.715098764320135E-4]:3.316938345854E-1,((112[&rate=5.715098764320135E-4]:7.246876390262E-1,(17[&rate=5.715098764320135E-4]:6.557762457342E-1,14[&rate=5.715098764320135E-4]:6.174200813505E-1)[&rate=5.715098764320135E-4]:1.072675576757E-1)[&rate=5.715098764320135E-4]:2.472378114175E-2,(30[&rate=5.715098764320135E-4]:2.171334028415E-1,4[&rate=5.715098764320135E-4]:4.453066311547E-2)[&rate=5.715098764320135E-4]:6.473465104773E-1)[&rate=5.715098764320135E-4]:3.814885312255E-2)[&rate=5.715098764320135E-4]:3.904913454947E-2)[&rate=5.715098764320135E-4]:2.932411881005E-1,(((((106[&rate=5.715098764320135E-4]:8.273801700055E-2,111[&rate=5.715098764320135E-4]:9.917637316492E-2)[&rate=5.715098764320135E-4]:1.049835310775E-1,139[&rate=5.715098764320135E-4]:3.795023699958E-1)[&rate=5.715098764320135E-4]:4.562604599654E-1,(148[&rate=5.715098764320135E-4]:2.703769460549E-1,143[&rate=5.715098764320135E-4]:2.676372200276E-1)[&rate=5.715098764320135E-4]:3.516872537694E-1)[&rate=5.715098764320135E-4]:1.214880206547E-1,116[&rate=5.715098764320135E-4]:7.051960560954E-1)[&rate=5.715098764320135E-4]:2.811088702422E-1,((((107[&rate=5.715098764320135E-4]:4.401868664858E-1,((104[&rate=5.715098764320135E-4]:8.469597000272E-2,114[&rate=5.715098764320135E-4]:2.442199739995E-2)[&rate=5.715098764320135E-4]:2.788579349671E-1,109[&rate=5.715098764320135E-4]:3.827319871616E-1)[&rate=5.715098764320135E-4]:7.663296151594E-2)[&rate=5.715098764320135E-4]:1.589388959106E-1,108[&rate=5.715098764320135E-4]:5.96386036369E-1)[&rate=5.715098764320135E-4]:1.039465263023E-1,(13[&rate=5.715098764320135E-4]:3.889025381206E-1,19[&rate=5.715098764320135E-4]:4.272587025043E-1)[&rate=5.715098764320135E-4]:3.360875587972E-1)[&rate=5.715098764320135E-4]:7.4882730017E-3,115[&rate=5.715098764320135E-4]:6.502865890976E-1)[&rate=5.715098764320135E-4]:3.3601833724E-1)[&rate=5.715098764320135E-4]:5.135388878099E-2)[&rate=5.715098764320135E-4]:2.698635290816E-1)[&rate=5.715098764320135E-4]:2.157444232028E-2,(((144[&rate=5.715098764320135E-4]:1.789146888066E-1,141[&rate=5.715098764320135E-4]:1.816544148339E-1)[&rate=5.715098764320135E-4]:1.534070034501E-1,145[&rate=5.715098764320135E-4]:3.378011443116E-1)[&rate=5.715098764320135E-4]:2.504586358916E-1,142[&rate=5.715098764320135E-4]:5.882597802032E-1)[&rate=5.715098764320135E-4]:9.956315268654E-1)[&rate=5.715098764320135E-4]:1.485968157254E-1)[&rate=5.715098764320135E-4]:8.100658638262E-1)[&rate=5.715098764320135E-4]:1.945758745154E-1,(146[&rate=5.715098764320135E-4]:5.137969225471E-1,97[&rate=5.715098764320135E-4]:3.22540091946E-1)[&rate=5.715098764320135E-4]:1.183325643089E-1)[&rate=5.715098764320135E-4]:3.07324113473E-2)[&rate=5.715098764320135E-4]:1.691118067832E-3)[&rate=5.715098764320135E-4]:1.746337956896E-1)[&rate=5.715098764320135E-4]:4.155858022176E-1,(((127[&rate=5.715098764320135E-4]:2.369867263527E0,121[&rate=5.715098764320135E-4]:1.928771373116E0)[&rate=5.715098764320135E-4]:3.883382456937E-1,(35[&rate=5.715098764320135E-4]:1.378261927174E-1,36[&rate=5.715098764320135E-4]:1.844015351832E-1)[&rate=5.715098764320135E-4]:5.325602883242E-2)[&rate=5.715098764320135E-4]:9.104355290127E-2,((((62[&rate=5.715098764320135E-4]:4.027581645609E-1,(60[&rate=5.715098764320135E-4]:1.703189884336E-1,(64[&rate=5.715098764320135E-4]:3.029916938164E-1,65[&rate=5.715098764320135E-4]:1.523067623097E-1)[&rate=5.715098764320135E-4]:1.80122261239E-2)[&rate=5.715098764320135E-4]:4.065835420958E-2)[&rate=5.715098764320135E-4]:3.924270346021E-1,(61[&rate=5.715098764320135E-4]:1.091628495367E-1,63[&rate=5.715098764320135E-4]:6.806695912563E-2)[&rate=5.715098764320135E-4]:6.860223496263E-1)[&rate=5.715098764320135E-4]:7.617502241931E-1,128[&rate=5.715098764320135E-4]:1.417209395959E0)[&rate=5.715098764320135E-4]:3.322556025053E-1,((69[&rate=5.715098764320135E-4]:1.477234099241E0,(((129[&rate=5.715098764320135E-4]:3.950039221151E-2,132[&rate=5.715098764320135E-4]:4.224011823887E-2)[&rate=5.715098764320135E-4]:2.901141909155E-1,(131[&rate=5.715098764320135E-4]:1.235781611636E-1,130[&rate=5.715098764320135E-4]:1.208384351362E-1)[&rate=5.715098764320135E-4]:2.087761479908E-1)[&rate=5.715098764320135E-4]:9.261219924203E-1,118[&rate=5.715098764320135E-4]:1.392722876917E0)[&rate=5.715098764320135E-4]:7.355231821397E-2)[&rate=5.715098764320135E-4]:4.112530383909E-1,(((50[&rate=5.715098764320135E-4]:5.411119976936E-1,49[&rate=5.715098764320135E-4]:5.411119976936E-1)[&rate=5.715098764320135E-4]:4.056513354979E-2,((44[&rate=5.715098764320135E-4]:5.501290531646E-1,(47[&rate=5.715098764320135E-4]:4.534181656945E-1,51[&rate=5.715098764320135E-4]:4.26095761323E-1)[&rate=5.715098764320135E-4]:1.021753683444E-1)[&rate=5.715098764320135E-4]:1.428531743704E-2,(((48[&rate=5.715098764320135E-4]:1.8315532511E-1,42[&rate=5.715098764320135E-4]:1.449039589898E-1)[&rate=5.715098764320135E-4]:3.054949892268E-1,41[&rate=5.715098764320135E-4]:4.449344673424E-1)[&rate=5.715098764320135E-4]:1.621371002402E-2,(46[&rate=5.715098764320135E-4]:4.554811385277E-1,43[&rate=5.715098764320135E-4]:4.554811385277E-1)[&rate=5.715098764320135E-4]:6.031184758162E-2)[&rate=5.715098764320135E-4]:5.408586536657E-2)[&rate=5.715098764320135E-4]:4.458516501321E-2)[&rate=5.715098764320135E-4]:1.670504669726E-2,45[&rate=5.715098764320135E-4]:6.22972341875E-1)[&rate=5.715098764320135E-4]:3.414336519585E-1)[&rate=5.715098764320135E-4]:1.166279233924E-2)[&rate=5.715098764320135E-4]:6.142789927474E-2)[&rate=5.715098764320135E-4]:1.817568030477E-1)[&rate=5.715098764320135E-4]:1.865480946588E-1,(126[&rate=5.715098764320135E-4]:1.767387541703E0,((67[&rate=5.715098764320135E-4]:3.932889814614E-1,((122[&rate=5.715098764320135E-4]:3.651476232207E-1,(124[&rate=5.715098764320135E-4]:2.40202583211E-1,123[&rate=5.715098764320135E-4]:2.429348236481E-1)[&rate=5.715098764320135E-4]:1.222127995726E-1)[&rate=5.715098764320135E-4]:2.4829025001E-1,(((138[&rate=5.715098764320135E-4]:3.384586888767E-1,136[&rate=5.715098764320135E-4]:2.069518395615E-1)[&rate=5.715098764320135E-4]:2.356778440405E-1,135[&rate=5.715098764320135E-4]:3.741365329172E-1)[&rate=5.715098764320135E-4]:3.487357577653E-1,(120[&rate=5.715098764320135E-4]:5.255757662218E-1,119[&rate=5.715098764320135E-4]:6.214661771807E-1)[&rate=5.715098764320135E-4]:4.493513189811E-1)[&rate=5.715098764320135E-4]:1.074224539057E0)[&rate=5.715098764320135E-4]:2.811236585714E-1)[&rate=5.715098764320135E-4]:9.925922900864E-2,66[&rate=5.715098764320135E-4]:4.9254821047E-1)[&rate=5.715098764320135E-4]:2.766514154769E-2)[&rate=5.715098764320135E-4]:1.3021732014E-1)[&rate=5.715098764320135E-4]:7.585517409111E-3)[&rate=5.715098764320135E-4]:2.625787935599E-1)[&rate=5.715098764320135E-4]:1.863761143245E-2,32[&rate=5.715098764320135E-4]:5.430108770997E-2)[&rate=5.715098764320135E-4]:2.020906447507E-2);
tree STATE_83430000 [&joint=-20959.948150372707,lnP=-20959.948150372707] = [&R] (((32[&rate=5.957262110162159E-4]:3.414735225712E-2,(((125[&rate=5.957262110162159E-4]:6.904817793471E-1,((((((78[&rate=5.957262110162159E-4]:3.735961055645E-2,72[&rate=5.957262110162159E-4]:1.544180233713E-2)[&rate=5.957262110162159E-4]:3.36408948011E-1,(79[&rate=5.957262110162159E-4]:3.299696894628E-1,82[&rate=5.957262110162159E-4]:3.381888675449E-1)[&rate=5.957262110162159E-4]:4.379886910462E-2)[&rate=5.957262110162159E-4]:6.569576203169E-2,((80[&rate=5.957262110162159E-4]:9.174061652081E-2,81[&rate=5.957262110162159E-4]:9.174061652081E-2)[&rate=5.957262110162159E-4]:3.233013139055E-1,((73[&rate=5.957262110162159E-4]:2.07728650984E-1,77[&rate=5.957262110162159E-4]:2.022491989293E-1)[&rate=5.957262110162159E-4]:1.701887788745E-1,71[&rate=5.957262110162159E-4]:3.094242791737E-1)[&rate=5.957262110162159E-4]:8.643956906089E-2)[&rate=5.957262110162159E-4]:1.620321209056E-2)[&rate=5.957262110162159E-4]:2.274547838135E-1,(((76[&rate=5.957262110162159E-4]:3.800370834491E-1,70[&rate=5.957262110162159E-4]:3.416809190656E-1)[&rate=5.957262110162159E-4]:1.867624728531E-2,74[&rate=5.957262110162159E-4]:3.987133307344E-1)[&rate=5.957262110162159E-4]:7.776478462357E-2,75[&rate=5.957262110162159E-4]:4.764781153579E-1)[&rate=5.957262110162159E-4]:2.315368794655E-1)[&rate=5.957262110162159E-4]:6.113959854317E-1,(((134[&rate=5.957262110162159E-4]:5.907627342149E-1,133[&rate=5.957262110162159E-4]:6.208997205161E-1)[&rate=5.957262110162159E-4]:6.437537988899E-2,137[&rate=5.957262110162159E-4]:7.263709908161E-1)[&rate=5.957262110162159E-4]:6.593914014658E-1,53[&rate=5.957262110162159E-4]:5.625870049026E-1)[&rate=5.957262110162159E-4]:1.036091674044E-2)[&rate=5.957262110162159E-4]:7.538761209788E-2,((103[&rate=5.957262110162159E-4]:6.252401485796E-1,((12[&rate=5.957262110162159E-4]:5.290009923413E-1,5[&rate=5.957262110162159E-4]:4.906448279578E-1)[&rate=5.957262110162159E-4]:4.990418274031E-2,29[&rate=5.957262110162159E-4]:6.857544901501E-1)[&rate=5.957262110162159E-4]:1.723623707583E-1)[&rate=5.957262110162159E-4]:1.599438004556E0,52[&rate=5.957262110162159E-4]:5.603844185745E-1)[&rate=5.957262110162159E-4]:9.614783647784E-2)[&rate=5.957262110162159E-4]:2.525287592674E-1)[&rate=5.957262110162159E-4]:4.230103113875E-1,((59[&rate=5.957262110162159E-4]:3.051814141792E-1,((57[&rate=5.957262110162159E-4]:2.110936358586E-1,(37[&rate=5.957262110162159E-4]:2.366946428594E-1,(58[&rate=5.957262110162159E-4]:1.31861516486E-1,54[&rate=5.957262110162159E-4]:7.448446730564E-2)[&rate=5.957262110162159E-4]:8.570744331329E-2)[&rate=5.957262110162159E-4]:9.918118682367E-3)[&rate=5.957262110162159E-4]:9.382384051817E-2,(56[&rate=5.957262110162159E-4]:2.08402493637E-1,55[&rate=5.957262110162159E-4]:2.08402493637E-1)[&rate=5.957262110162159E-4]:8.558602099109E-2)[&rate=5.957262110162159E-4]:2.996178239502E-3)[&rate=5.957262110162159E-4]:1.750352724247E-1,68[&rate=5.957262110162159E-4]:4.31036358735E-1)[&rate=5.957262110162159E-4]:5.157890653329E-1)[&rate=5.957262110162159E-4]:4.866968848102E-1,((38[&rate=5.957262110162159E-4]:7.956796935177E-1,(((96[&rate=5.957262110162159E-4]:3.900282128654E-1,99[&rate=5.957262110162159E-4]:4.255473385483E-1)[&rate=5.957262110162159E-4]:2.499581559315E-1,40[&rate=5.957262110162159E-4]:5.252322704362E-1)[&rate=5.957262110162159E-4]:8.420885257049E-2,(((((94[&rate=5.957262110162159E-4]:3.772194582306E-1,(((101[&rate=5.957262110162159E-4]:8.446566763594E-1,(((((((112[&rate=5.957262110162159E-4]:6.92127932768E-1,((30[&rate=5.957262110162159E-4]:4.335145177968E-1,4[&rate=5.957262110162159E-4]:2.609117780708E-1)[&rate=5.957262110162159E-4]:3.143045956766E-1,113[&rate=5.957262110162159E-4]:6.327506203225E-1)[&rate=5.957262110162159E-4]:5.937731244549E-2)[&rate=5.957262110162159E-4]:2.957017768973E-2,9[&rate=5.957262110162159E-4]:7.134789323757E-1)[&rate=5.957262110162159E-4]:8.910184373765E-2,(((17[&rate=5.957262110162159E-4]:4.949323199619E-1,14[&rate=5.957262110162159E-4]:4.565761555782E-1)[&rate=5.957262110162159E-4]:2.623199232583E-1,117[&rate=5.957262110162159E-4]:7.216358048641E-1)[&rate=5.957262110162159E-4]:1.37085588201E-2,(105[&rate=5.957262110162159E-4]:4.998613688318E-1,110[&rate=5.957262110162159E-4]:5.217791770509E-1)[&rate=5.957262110162159E-4]:2.053460085509E-1)[&rate=5.957262110162159E-4]:7.819531653883E-2)[&rate=5.957262110162159E-4]:1.905654058038E-1,((((148[&rate=5.957262110162159E-4]:3.440036142018E-1,143[&rate=5.957262110162159E-4]:3.412638881744E-1)[&rate=5.957262110162159E-4]:3.175809984929E-1,(106[&rate=5.957262110162159E-4]:4.92800018665E-1,(139[&rate=5.957262110162159E-4]:5.224971874861E-1,111[&rate=5.957262110162159E-4]:3.471547217328E-1)[&rate=5.957262110162159E-4]:1.620836530966E-1)[&rate=5.957262110162159E-4]:1.907024022487E-1)[&rate=5.957262110162159E-4]:2.597795367625E-2,116[&rate=5.957262110162159E-4]:6.492064019872E-1)[&rate=5.957262110162159E-4]:1.961650233173E-1,((109[&rate=5.957262110162159E-4]:5.565644465151E-1,((104[&rate=5.957262110162159E-4]:7.647745626234E-2,114[&rate=5.957262110162159E-4]:1.620348365957E-2)[&rate=5.957262110162159E-4]:4.296144520726E-1,(108[&rate=5.957262110162159E-4]:4.701852867018E-1,107[&rate=5.957262110162159E-4]:4.729250127291E-1)[&rate=5.957262110162159E-4]:3.316689560585E-2)[&rate=5.957262110162159E-4]:3.129445598839E-2)[&rate=5.957262110162159E-4]:1.704590175309E-1,((13[&rate=5.957262110162159E-4]:4.895371750511E-1,19[&rate=5.957262110162159E-4]:5.278933394348E-1)[&rate=5.957262110162159E-4]:5.578452480851E-2,115[&rate=5.957262110162159E-4]:4.631299190377E-1)[&rate=5.957262110162159E-4]:1.844414902138E-1)[&rate=5.957262110162159E-4]:1.978000160529E-1)[&rate=5.957262110162159E-4]:7.380215387293E-2)[&rate=5.957262110162159E-4]:2.77711536167E-1,(((141[&rate=5.957262110162159E-4]:6.895378688345E-2,145[&rate=5.957262110162159E-4]:7.169351291104E-2)[&rate=5.957262110162159E-4]:5.036739356313E-1,144[&rate=5.957262110162159E-4]:5.698879964874E-1)[&rate=5.957262110162159E-4]:1.286791403839E-1,142[&rate=5.957262110162159E-4]:7.040465889263E-1)[&rate=5.957262110162159E-4]:7.476330469662E-1)[&rate=5.957262110162159E-4]:9.868992438759E-2,(((24[&rate=5.957262110162159E-4]:9.25544825835E-1,((21[&rate=5.957262110162159E-4]:4.559248551087E-1,28[&rate=5.957262110162159E-4]:4.805823893552E-1)[&rate=5.957262110162159E-4]:3.477667329783E-1,1[&rate=5.957262110162159E-4]:4.204775247052E-2)[&rate=5.957262110162159E-4]:1.026751555562E-1)[&rate=5.957262110162159E-4]:2.268144697648E-1,((140[&rate=5.957262110162159E-4]:6.34145419649E-1,11[&rate=5.957262110162159E-4]:6.533235018408E-1)[&rate=5.957262110162159E-4]:1.285965269722E-1,((20[&rate=5.957262110162159E-4]:6.995714264327E-1,25[&rate=5.957262110162159E-4]:7.187495086244E-1)[&rate=5.957262110162159E-4]:5.401782858294E-2,23[&rate=5.957262110162159E-4]:7.618084330977E-1)[&rate=5.957262110162159E-4]:1.050431025645E-1)[&rate=5.957262110162159E-4]:2.745488558279E-1)[&rate=5.957262110162159E-4]:1.23128360795E-1,102[&rate=5.957262110162159E-4]:1.138438207785E-1)[&rate=5.957262110162159E-4]:1.899503970358E-1)[&rate=5.957262110162159E-4]:9.420255145353E-2,((((89[&rate=5.957262110162159E-4]:1.987063706711E-1,88[&rate=5.957262110162159E-4]:1.850077405341E-1)[&rate=5.957262110162159E-4]:6.328037324991E-2,((((91[&rate=5.957262110162159E-4]:2.41180739209E-2,90[&rate=5.957262110162159E-4]:2.41180739209E-2)[&rate=5.957262110162159E-4]:1.302559924266E-1,92[&rate=5.957262110162159E-4]:1.543740663475E-1)[&rate=5.957262110162159E-4]:5.050843400149E-2,((83[&rate=5.957262110162159E-4]:1.210253461934E-1,(86[&rate=5.957262110162159E-4]:1.209758762508E-1,85[&rate=5.957262110162159E-4]:1.209758762508E-1)[&rate=5.957262110162159E-4]:4.946994259869E-5)[&rate=5.957262110162159E-4]:3.077387034686E-2,(84[&rate=5.957262110162159E-4]:3.249851609447E-2,93[&rate=5.957262110162159E-4]:4.619714623148E-2)[&rate=5.957262110162159E-4]:1.193007004458E-1)[&rate=5.957262110162159E-4]:3.938465367169E-2)[&rate=5.957262110162159E-4]:5.571096990262E-2,87[&rate=5.957262110162159E-4]:2.468948401146E-1)[&rate=5.957262110162159E-4]:1.393273669426E-3)[&rate=5.957262110162159E-4]:9.285144637221E-1,3[&rate=5.957262110162159E-4]:6.370765501089E-1)[&rate=5.957262110162159E-4]:1.842133554235E-1,((6[&rate=5.957262110162159E-4]:6.121871648211E-1,18[&rate=5.957262110162159E-4]:6.752008634512E-1)[&rate=5.957262110162159E-4]:8.444141461821E-2,(10[&rate=5.957262110162159E-4]:4.227156862346E-1,15[&rate=5.957262110162159E-4]:4.610718506181E-1)[&rate=5.957262110162159E-4]:2.90351249369E-1)[&rate=5.957262110162159E-4]:1.767161206136E-1)[&rate=5.957262110162159E-4]:5.73967137708E-1)[&rate=5.957262110162159E-4]:4.521393591466E-1)[&rate=5.957262110162159E-4]:3.982102677866E-1,(((7[&rate=5.957262110162159E-4]:3.542924713492E-1,8[&rate=5.957262110162159E-4]:3.542924713492E-1)[&rate=5.957262110162159E-4]:1.94999988023E-1,26[&rate=5.957262110162159E-4]:6.561417744407E-1)[&rate=5.957262110162159E-4]:8.855334536362E-2,((22[&rate=5.957262110162159E-4]:4.409432615534E-1,27[&rate=5.957262110162159E-4]:4.573816177178E-1)[&rate=5.957262110162159E-4]:2.590927450052E-1,(2[&rate=5.957262110162159E-4]:3.739351641387E-1,31[&rate=5.957262110162159E-4]:6.013324244127E-1)[&rate=5.957262110162159E-4]:1.534981026939E-1)[&rate=5.957262110162159E-4]:3.370020913608E-2)[&rate=5.957262110162159E-4]:1.665295112013E0)[&rate=5.957262110162159E-4]:2.725257544696E-2,97[&rate=5.957262110162159E-4]:2.259171092331E-1)[&rate=5.957262110162159E-4]:2.561928888839E-2)[&rate=5.957262110162159E-4]:5.314893313831E-2,(98[&rate=5.957262110162159E-4]:4.459179545922E-1,(95[&rate=5.957262110162159E-4]:4.033401286153E-1,100[&rate=5.957262110162159E-4]:3.186406750632E-1)[&rate=5.957262110162159E-4]:5.350678772568E-2)[&rate=5.957262110162159E-4]:5.822092858006E-2)[&rate=5.957262110162159E-4]:5.731080407407E-2,16[&rate=5.957262110162159E-4]:2.518527312817E0)[&rate=5.957262110162159E-4]:6.099363260748E-4,146[&rate=5.957262110162159E-4]:5.53862902261E-1)[&rate=5.957262110162159E-4]:1.140895581464E-1,(39[&rate=5.957262110162159E-4]:4.56837416732E-1,147[&rate=5.957262110162159E-4]:5.142144659123E-1)[&rate=5.957262110162159E-4]:9.089646444047E-2)[&rate=5.957262110162159E-4]:6.170724183422E-2)[&rate=5.957262110162159E-4]:2.545445814401E-1)[&rate=5.957262110162159E-4]:5.846228680176E-1,(35[&rate=5.957262110162159E-4]:9.165933134077E-2,((((((51[&rate=5.957262110162159E-4]:4.880844106329E-1,(44[&rate=5.957262110162159E-4]:4.564503175489E-1,(50[&rate=5.957262110162159E-4]:2.555943512018E-1,49[&rate=5.957262110162159E-4]:2.555943512018E-1)[&rate=5.957262110162159E-4]:1.735335619756E-1)[&rate=5.957262110162159E-4]:5.349201658128E-2)[&rate=5.957262110162159E-4]:8.593332818666E-3,(47[&rate=5.957262110162159E-4]:5.22478582981E-1,(((42[&rate=5.957262110162159E-4]:2.856917625274E-1,41[&rate=5.957262110162159E-4]:2.802272816531E-1)[&rate=5.957262110162159E-4]:2.69852124031E-2,48[&rate=5.957262110162159E-4]:3.509283410507E-1)[&rate=5.957262110162159E-4]:5.379240338206E-2,(43[&rate=5.957262110162159E-4]:4.128777021944E-1,46[&rate=5.957262110162159E-4]:4.128777021944E-1)[&rate=5.957262110162159E-4]:2.772003986875E-3)[&rate=5.957262110162159E-4]:1.068288767998E-1)[&rate=5.957262110162159E-4]:1.521564842063E-3)[&rate=5.957262110162159E-4]:7.288889190423E-2,45[&rate=5.957262110162159E-4]:5.886923184159E-1)[&rate=5.957262110162159E-4]:1.088168252184E-1,(((69[&rate=5.957262110162159E-4]:7.74559301199E-1,(129[&rate=5.957262110162159E-4]:4.47696565964E-1,(132[&rate=5.957262110162159E-4]:2.001379364206E-1,(130[&rate=5.957262110162159E-4]:1.490506477342E-1,131[&rate=5.957262110162159E-4]:1.517903737616E-1)[&rate=5.957262110162159E-4]:4.8347562659E-2)[&rate=5.957262110162159E-4]:2.502983555708E-1)[&rate=5.957262110162159E-4]:1.789175297554E-1)[&rate=5.957262110162159E-4]:1.068299549583E-1,118[&rate=5.957262110162159E-4]:8.704303520477E-1)[&rate=5.957262110162159E-4]:6.263673826641E-1,(128[&rate=5.957262110162159E-4]:1.343274433971E0,((((60[&rate=5.957262110162159E-4]:1.54419356454E-1,65[&rate=5.957262110162159E-4]:1.54419356454E-1)[&rate=5.957262110162159E-4]:1.524349874952E-2,62[&rate=5.957262110162159E-4]:3.614436771213E-1)[&rate=5.957262110162159E-4]:1.989694062837E-2,64[&rate=5.957262110162159E-4]:3.402447273386E-1)[&rate=5.957262110162159E-4]:3.141242937352E-1,(61[&rate=5.957262110162159E-4]:2.198414107949E-1,63[&rate=5.957262110162159E-4]:1.787455203838E-1)[&rate=5.957262110162159E-4]:4.756235006899E-1)[&rate=5.957262110162159E-4]:7.875355498836E-1)[&rate=5.957262110162159E-4]:1.379727334331E-2)[&rate=5.957262110162159E-4]:1.138336486112E-1)[&rate=5.957262110162159E-4]:2.276164461619E-2,(121[&rate=5.957262110162159E-4]:1.907950767711E0,127[&rate=5.957262110162159E-4]:2.349046658122E0)[&rate=5.957262110162159E-4]:1.82976506803E-1)[&rate=5.957262110162159E-4]:7.625342673306E-2,36[&rate=5.957262110162159E-4]:8.772864645296E-2)[&rate=5.957262110162159E-4]:5.050602735357E-2)[&rate=5.957262110162159E-4]:6.86277783679E-1)[&rate=5.957262110162159E-4]:1.078645560859E-1)[&rate=5.957262110162159E-4]:3.327718800057E-2)[&rate=5.957262110162159E-4]:3.190078610533E-2,(34[&rate=5.957262110162159E-4]:3.138408670166E-2,((((119[&rate=5.957262110162159E-4]:7.72908184211E-1,((138[&rate=5.957262110162159E-4]:1.812488020409E-1,136[&rate=5.957262110162159E-4]:4.974195272571E-2)[&rate=5.957262110162159E-4]:3.725539065991E-1,135[&rate=5.957262110162159E-4]:3.5380270864E-1)[&rate=5.957262110162159E-4]:7.11602700916E-2)[&rate=5.957262110162159E-4]:1.431672673767E-2,120[&rate=5.957262110162159E-4]:6.913344999898E-1)[&rate=5.957262110162159E-4]:9.68020628757E-1,126[&rate=5.957262110162159E-4]:9.69543017062E-1)[&rate=5.957262110162159E-4]:6.800514518879E-1,((((124[&rate=5.957262110162159E-4]:2.621648228312E-1,123[&rate=5.957262110162159E-4]:2.648970632683E-1)[&rate=5.957262110162159E-4]:8.11576901338E-2,122[&rate=5.957262110162159E-4]:3.460547534021E-1)[&rate=5.957262110162159E-4]:4.533421559947E-1,67[&rate=5.957262110162159E-4]:2.981243590561E-1)[&rate=5.957262110162159E-4]:9.454790912084E-2,66[&rate=5.957262110162159E-4]:3.926722681769E-1)[&rate=5.957262110162159E-4]:9.748011087885E-3)[&rate=5.957262110162159E-4]:4.919775060669E-1)[&rate=5.957262110162159E-4]:5.658185987988E-2)[&rate=5.957262110162159E-4]:4.790444394471E-2,33[&rate=5.957262110162159E-4]:1.194320343619E-1);
tree STATE_83520000 [&joint=-21000.67768308988,lnP=-21000.67768308988] = [&R] ((((33[&rate=5.31101731286871E-4]:3.080411352977E-2,(34[&rate=5.31101731286871E-4]:2.641850076317E-2,((((((95[&rate=5.31101731286871E-4]:3.182677507001E-1,100[&rate=5.31101731286871E-4]:2.33568297148E-1)[&rate=5.31101731286871E-4]:2.470142795526E-1,(96[&rate=5.31101731286871E-4]:4.712568753281E-1,99[&rate=5.31101731286871E-4]:5.06776001011E-1)[&rate=5.31101731286871E-4]:6.943499099019E-2)[&rate=5.31101731286871E-4]:1.046951278665E-1,98[&rate=5.31101731286871E-4]:6.590481963704E-1)[&rate=5.31101731286871E-4]:2.232694020799E-1,(((16[&rate=5.31101731286871E-4]:2.54443141848E0,94[&rate=5.31101731286871E-4]:5.135833011058E-1)[&rate=5.31101731286871E-4]:1.015433298177E-1,39[&rate=5.31101731286871E-4]:5.604818221805E-1)[&rate=5.31101731286871E-4]:9.749291761906E-2,(((97[&rate=5.31101731286871E-4]:2.850130310798E-1,147[&rate=5.31101731286871E-4]:4.134283316263E-1)[&rate=5.31101731286871E-4]:1.605288439541E-1,(146[&rate=5.31101731286871E-4]:6.026141307759E-1,(((7[&rate=5.31101731286871E-4]:2.6953123371E-1,8[&rate=5.31101731286871E-4]:2.6953123371E-1)[&rate=5.31101731286871E-4]:2.935983948819E-1,26[&rate=5.31101731286871E-4]:6.699789436605E-1)[&rate=5.31101731286871E-4]:3.777955444391E-1,((22[&rate=5.31101731286871E-4]:4.376197961713E-1,27[&rate=5.31101731286871E-4]:4.540581523357E-1)[&rate=5.31101731286871E-4]:5.113147412066E-1,(31[&rate=5.31101731286871E-4]:8.591715979474E-1,2[&rate=5.31101731286871E-4]:6.317743376733E-1)[&rate=5.31101731286871E-4]:1.445574599786E-1)[&rate=5.31101731286871E-4]:8.788104661199E-2)[&rate=5.31101731286871E-4]:1.574908510107E0)[&rate=5.31101731286871E-4]:3.418457485905E-2)[&rate=5.31101731286871E-4]:1.022048823893E-1,(40[&rate=5.31101731286871E-4]:6.03638984101E-1,(101[&rate=5.31101731286871E-4]:7.642044908061E-1,((((((113[&rate=5.31101731286871E-4]:5.467403439949E-1,(110[&rate=5.31101731286871E-4]:3.602906040344E-1,(117[&rate=5.31101731286871E-4]:3.655737531136E-1,105[&rate=5.31101731286871E-4]:3.354367668123E-1)[&rate=5.31101731286871E-4]:2.936029003047E-3)[&rate=5.31101731286871E-4]:1.809702879058E-1)[&rate=5.31101731286871E-4]:1.863803838081E-1,(((30[&rate=5.31101731286871E-4]:4.735042113477E-1,4[&rate=5.31101731286871E-4]:3.009014716217E-1)[&rate=5.31101731286871E-4]:1.556917643898E-1,112[&rate=5.31101731286871E-4]:5.141274825867E-1)[&rate=5.31101731286871E-4]:4.966865928988E-2,((17[&rate=5.31101731286871E-4]:4.095719255288E-1,14[&rate=5.31101731286871E-4]:3.712157611451E-1)[&rate=5.31101731286871E-4]:1.329707333355E-1,9[&rate=5.31101731286871E-4]:4.959673163986E-1)[&rate=5.31101731286871E-4]:5.960964739593E-2)[&rate=5.31101731286871E-4]:1.693245859264E-1)[&rate=5.31101731286871E-4]:7.054081411858E-1,(((148[&rate=5.31101731286871E-4]:1.67291392503E-1,143[&rate=5.31101731286871E-4]:1.645516664756E-1)[&rate=5.31101731286871E-4]:4.871295828312E-1,((111[&rate=5.31101731286871E-4]:2.252185419078E-1,(139[&rate=5.31101731286871E-4]:3.571532516591E-1,106[&rate=5.31101731286871E-4]:1.653724297414E-1)[&rate=5.31101731286871E-4]:4.340775600206E-2)[&rate=5.31101731286871E-4]:3.908100305955E-1,116[&rate=5.31101731286871E-4]:5.393162437361E-1)[&rate=5.31101731286871E-4]:7.67485672143E-2)[&rate=5.31101731286871E-4]:2.927788933366E-1,(((13[&rate=5.31101731286871E-4]:4.120825737009E-1,19[&rate=5.31101731286871E-4]:4.504387380846E-1)[&rate=5.31101731286871E-4]:3.570484211927E-1,(109[&rate=5.31101731286871E-4]:4.833158578217E-1,(107[&rate=5.31101731286871E-4]:4.188467168319E-1,(108[&rate=5.31101731286871E-4]:3.188602367965E-1,(104[&rate=5.31101731286871E-4]:2.176171592371E-1,114[&rate=5.31101731286871E-4]:1.573431866343E-1)[&rate=5.31101731286871E-4]:1.039828035868E-1)[&rate=5.31101731286871E-4]:9.724675400797E-2)[&rate=5.31101731286871E-4]:4.529105879807E-2)[&rate=5.31101731286871E-4]:2.830754110446E-1)[&rate=5.31101731286871E-4]:1.601620052304E-1,115[&rate=5.31101731286871E-4]:8.471012193021E-1)[&rate=5.31101731286871E-4]:6.174248498491E-2)[&rate=5.31101731286871E-4]:4.474933838799E-1)[&rate=5.31101731286871E-4]:1.241752597423E-1,((((25[&rate=5.31101731286871E-4]:3.234723089683E-1,20[&rate=5.31101731286871E-4]:3.042942267766E-1)[&rate=5.31101731286871E-4]:2.068303275698E-1,23[&rate=5.31101731286871E-4]:5.193437324284E-1)[&rate=5.31101731286871E-4]:5.192221082481E-1,(11[&rate=5.31101731286871E-4]:6.0472614425E-1,140[&rate=5.31101731286871E-4]:5.855480620583E-1)[&rate=5.31101731286871E-4]:3.489081895772E-1)[&rate=5.31101731286871E-4]:4.752473649403E-1,(102[&rate=5.31101731286871E-4]:6.443716367283E-2,(24[&rate=5.31101731286871E-4]:1.056949581154E0,(1[&rate=5.31101731286871E-4]:9.987386997382E-2,(21[&rate=5.31101731286871E-4]:4.872516860378E-1,28[&rate=5.31101731286871E-4]:5.119092202843E-1)[&rate=5.31101731286871E-4]:3.742660195525E-1)[&rate=5.31101731286871E-4]:1.762537933716E-1)[&rate=5.31101731286871E-4]:1.691314181355E-1)[&rate=5.31101731286871E-4]:2.986911104373E-1)[&rate=5.31101731286871E-4]:1.256032518814E-1)[&rate=5.31101731286871E-4]:1.092312078779E-2,(((145[&rate=5.31101731286871E-4]:3.511799542977E-1,144[&rate=5.31101731286871E-4]:3.457005022428E-1)[&rate=5.31101731286871E-4]:1.789363856048E-1,141[&rate=5.31101731286871E-4]:5.27376613875E-1)[&rate=5.31101731286871E-4]:1.288010531747E-1,142[&rate=5.31101731286871E-4]:6.589173930773E-1)[&rate=5.31101731286871E-4]:1.087312596168E0)[&rate=5.31101731286871E-4]:8.397933753657E-2,((((89[&rate=5.31101731286871E-4]:1.796667247933E-1,88[&rate=5.31101731286871E-4]:1.659680946562E-1)[&rate=5.31101731286871E-4]:4.985803428657E-2,87[&rate=5.31101731286871E-4]:2.158261289428E-1)[&rate=5.31101731286871E-4]:7.056262206945E-3,((((85[&rate=5.31101731286871E-4]:1.055971619098E-1,93[&rate=5.31101731286871E-4]:1.192957920468E-1)[&rate=5.31101731286871E-4]:8.172359760858E-3,(86[&rate=5.31101731286871E-4]:9.627361013627E-2,83[&rate=5.31101731286871E-4]:9.627361013627E-2)[&rate=5.31101731286871E-4]:1.749591153435E-2)[&rate=5.31101731286871E-4]:2.766318598384E-2,84[&rate=5.31101731286871E-4]:1.414327076545E-1)[&rate=5.31101731286871E-4]:3.587259528873E-2,((91[&rate=5.31101731286871E-4]:4.167104526636E-2,90[&rate=5.31101731286871E-4]:4.167104526636E-2)[&rate=5.31101731286871E-4]:9.915368884391E-2,92[&rate=5.31101731286871E-4]:1.408247341103E-1)[&rate=5.31101731286871E-4]:5.017919896993E-2)[&rate=5.31101731286871E-4]:4.557708820658E-2)[&rate=5.31101731286871E-4]:1.174611076156E0,(((18[&rate=5.31101731286871E-4]:4.866163556248E-1,(10[&rate=5.31101731286871E-4]:3.467356037176E-1,15[&rate=5.31101731286871E-4]:3.85091768101E-1)[&rate=5.31101731286871E-4]:9.330540944146E-2)[&rate=5.31101731286871E-4]:6.437464518235E-3,6[&rate=5.31101731286871E-4]:4.300401215129E-1)[&rate=5.31101731286871E-4]:2.627327799584E-1,3[&rate=5.31101731286871E-4]:6.407181069508E-1)[&rate=5.31101731286871E-4]:2.170493329575E-1)[&rate=5.31101731286871E-4]:7.231268183801E-1)[&rate=5.31101731286871E-4]:1.860499585452E-1)[&rate=5.31101731286871E-4]:8.125986522887E-1)[&rate=5.31101731286871E-4]:1.514602468834E-2)[&rate=5.31101731286871E-4]:3.918973101023E-2)[&rate=5.31101731286871E-4]:9.592755810446E-2)[&rate=5.31101731286871E-4]:1.10769949112E-1,38[&rate=5.31101731286871E-4]:7.96366236087E-1)[&rate=5.31101731286871E-4]:5.613759378478E-1,((((((60[&rate=5.31101731286871E-4]:1.145455273744E-1,65[&rate=5.31101731286871E-4]:1.145455273744E-1)[&rate=5.31101731286871E-4]:1.139928265065E-1,(64[&rate=5.31101731286871E-4]:3.266089165058E-1,62[&rate=5.31101731286871E-4]:3.677048069168E-1)[&rate=5.31101731286871E-4]:5.261436888183E-2)[&rate=5.31101731286871E-4]:1.40155247083E-1,(61[&rate=5.31101731286871E-4]:2.915138792486E-1,63[&rate=5.31101731286871E-4]:2.504179888375E-1)[&rate=5.31101731286871E-4]:2.68960543633E-1)[&rate=5.31101731286871E-4]:9.697665709759E-1,(128[&rate=5.31101731286871E-4]:1.262255514246E0,((69[&rate=5.31101731286871E-4]:6.184189173655E-1,118[&rate=5.31101731286871E-4]:6.074600132558E-1)[&rate=5.31101731286871E-4]:5.493478812885E-1,((132[&rate=5.31101731286871E-4]:3.030788308803E-1,129[&rate=5.31101731286871E-4]:3.003391048529E-1)[&rate=5.31101731286871E-4]:2.924618077441E-2,(130[&rate=5.31101731286871E-4]:1.351173769243E-1,131[&rate=5.31101731286871E-4]:1.378571029516E-1)[&rate=5.31101731286871E-4]:1.944679087031E-1)[&rate=5.31101731286871E-4]:6.902363075471E-1)[&rate=5.31101731286871E-4]:2.451736470992E-1)[&rate=5.31101731286871E-4]:1.28259452214E-1)[&rate=5.31101731286871E-4]:2.811381008618E-1,((((41[&rate=5.31101731286871E-4]:3.314068783671E-1,(42[&rate=5.31101731286871E-4]:2.361263086669E-1,48[&rate=5.31101731286871E-4]:2.743776747871E-1)[&rate=5.31101731286871E-4]:1.007450505744E-1)[&rate=5.31101731286871E-4]:1.424583205832E-1,(46[&rate=5.31101731286871E-4]:4.90827915981E-1,43[&rate=5.31101731286871E-4]:4.90827915981E-1)[&rate=5.31101731286871E-4]:3.768209171219E-2)[&rate=5.31101731286871E-4]:1.257181373214E-1,((51[&rate=5.31101731286871E-4]:5.638532584411E-1,(50[&rate=5.31101731286871E-4]:4.465733367609E-1,49[&rate=5.31101731286871E-4]:4.465733367609E-1)[&rate=5.31101731286871E-4]:1.11815440806E-1)[&rate=5.31101731286871E-4]:6.044866097779E-2,(47[&rate=5.31101731286871E-4]:4.749063300669E-1,44[&rate=5.31101731286871E-4]:4.694418491927E-1)[&rate=5.31101731286871E-4]:1.767179937235E-1)[&rate=5.31101731286871E-4]:2.60382122422E-3)[&rate=5.31101731286871E-4]:4.643005706371E-2,45[&rate=5.31101731286871E-4]:6.92461480767E-1)[&rate=5.31101731286871E-4]:2.057953742637E-1)[&rate=5.31101731286871E-4]:1.816355704859E-1,(35[&rate=5.31101731286871E-4]:8.968241471524E-2,((121[&rate=5.31101731286871E-4]:1.992827102085E0,127[&rate=5.31101731286871E-4]:2.433922992496E0)[&rate=5.31101731286871E-4]:1.337436835267E-1,36[&rate=5.31101731286871E-4]:4.711873081711E-2)[&rate=5.31101731286871E-4]:8.913902636389E-2)[&rate=5.31101731286871E-4]:2.34839099805E-1)[&rate=5.31101731286871E-4]:4.30855212899E-1)[&rate=5.31101731286871E-4]:1.340554719739E-1)[&rate=5.31101731286871E-4]:2.082396893097E-2)[&rate=5.31101731286871E-4]:3.584618299886E-2,((126[&rate=5.31101731286871E-4]:1.40565365542E0,(((120[&rate=5.31101731286871E-4]:7.856912611255E-1,((138[&rate=5.31101731286871E-4]:2.35735180063E-1,136[&rate=5.31101731286871E-4]:1.042283307478E-1)[&rate=5.31101731286871E-4]:3.862233384006E-1,135[&rate=5.31101731286871E-4]:4.219585184636E-1)[&rate=5.31101731286871E-4]:1.116779481414E-1)[&rate=5.31101731286871E-4]:3.831445122368E-2,119[&rate=5.31101731286871E-4]:9.19896123308E-1)[&rate=5.31101731286871E-4]:1.226864254164E0,66[&rate=5.31101731286871E-4]:1.138836651431E-1)[&rate=5.31101731286871E-4]:4.459580059197E-2)[&rate=5.31101731286871E-4]:3.405783230062E-1,(((123[&rate=5.31101731286871E-4]:2.171457893564E-1,124[&rate=5.31101731286871E-4]:2.144135489193E-1)[&rate=5.31101731286871E-4]:2.976445112969E-2,122[&rate=5.31101731286871E-4]:2.469102404861E-1)[&rate=5.31101731286871E-4]:4.023588790622E-1,67[&rate=5.31101731286871E-4]:1.479965692076E-1)[&rate=5.31101731286871E-4]:3.510612195336E-1)[&rate=5.31101731286871E-4]:4.470445625818E-1)[&rate=5.31101731286871E-4]:1.712630408601E-2,((125[&rate=5.31101731286871E-4]:9.406538337319E-1,((53[&rate=5.31101731286871E-4]:7.395946327753E-1,((103[&rate=5.31101731286871E-4]:5.930304540619E-1,((12[&rate=5.31101731286871E-4]:2.505806665495E-1,5[&rate=5.31101731286871E-4]:2.12224502166E-1)[&rate=5.31101731286871E-4]:1.740601368992E-1,29[&rate=5.31101731286871E-4]:5.314901185172E-1)[&rate=5.31101731286871E-4]:2.944170478734E-1)[&rate=5.31101731286871E-4]:1.68724644801E0,52[&rate=5.31101731286871E-4]:6.159831675107E-1)[&rate=5.31101731286871E-4]:1.31808186576E-1)[&rate=5.31101731286871E-4]:1.114013431801E-1,(((134[&rate=5.31101731286871E-4]:4.027453692716E-1,137[&rate=5.31101731286871E-4]:4.739782459838E-1)[&rate=5.31101731286871E-4]:4.270372596323E-2,133[&rate=5.31101731286871E-4]:4.75586081536E-1)[&rate=5.31101731286871E-4]:1.017529034819E0,((((76[&rate=5.31101731286871E-4]:4.296703188972E-1,74[&rate=5.31101731286871E-4]:4.296703188972E-1)[&rate=5.31101731286871E-4]:5.125626044743E-2,70[&rate=5.31101731286871E-4]:4.425704149612E-1)[&rate=5.31101731286871E-4]:6.918019747088E-2,75[&rate=5.31101731286871E-4]:5.501067768155E-1)[&rate=5.31101731286871E-4]:1.846647820773E-1,(((77[&rate=5.31101731286871E-4]:3.154451179923E-1,71[&rate=5.31101731286871E-4]:2.524314193622E-1)[&rate=5.31101731286871E-4]:1.003092846577E-2,73[&rate=5.31101731286871E-4]:3.309554985128E-1)[&rate=5.31101731286871E-4]:1.181213399783E-1,((80[&rate=5.31101731286871E-4]:2.677180521867E-2,81[&rate=5.31101731286871E-4]:2.677180521867E-2)[&rate=5.31101731286871E-4]:3.000811373214E-1,(82[&rate=5.31101731286871E-4]:2.935907591949E-1,((78[&rate=5.31101731286871E-4]:3.309438163375E-2,72[&rate=5.31101731286871E-4]:1.117657341443E-2)[&rate=5.31101731286871E-4]:1.879539687187E-1,79[&rate=5.31101731286871E-4]:2.210483503525E-1)[&rate=5.31101731286871E-4]:6.432323076033E-2)[&rate=5.31101731286871E-4]:4.970053950955E-2)[&rate=5.31101731286871E-4]:7.290882745795E-2)[&rate=5.31101731286871E-4]:2.856947204017E-1)[&rate=5.31101731286871E-4]:7.227271191065E-1)[&rate=5.31101731286871E-4]:1.399603565682E-1)[&rate=5.31101731286871E-4]:3.000403714377E-1)[&rate=5.31101731286871E-4]:6.415538360003E-1,((59[&rate=5.31101731286871E-4]:5.666382850947E-1,((56[&rate=5.31101731286871E-4]:3.77609972091E-1,55[&rate=5.31101731286871E-4]:3.77609972091E-1)[&rate=5.31101731286871E-4]:9.621138231426E-2,((37[&rate=5.31101731286871E-4]:2.10421224807E-1,58[&rate=5.31101731286871E-4]:1.912955417469E-1)[&rate=5.31101731286871E-4]:3.048394505524E-1,(57[&rate=5.31101731286871E-4]:3.17229521701E-1,54[&rate=5.31101731286871E-4]:2.762459151437E-1)[&rate=5.31101731286871E-4]:1.625120279753E-1)[&rate=5.31101731286871E-4]:5.008766477681E-3)[&rate=5.31101731286871E-4]:8.462020937777E-2)[&rate=5.31101731286871E-4]:1.478133838719E-1,68[&rate=5.31101731286871E-4]:6.652713410977E-1)[&rate=5.31101731286871E-4]:7.502696619678E-1)[&rate=5.31101731286871E-4]:9.540829011591E-2)[&rate=5.31101731286871E-4]:4.08328199483E-2,32[&rate=5.31101731286871E-4]:1.191299685082E-1);
tree STATE_83610000 [&joint=-21005.701769755633,lnP=-21005.701769755633] = [&R] (33[&rate=5.381613638458107E-4]:2.564637946996E-1,(((34[&rate=5.381613638458107E-4]:8.594932604042E-2,(((((16[&rate=5.381613638458107E-4]:2.725444284365E0,(((97[&rate=5.381613638458107E-4]:3.066183359305E-1,40[&rate=5.381613638458107E-4]:3.776565872967E-1)[&rate=5.381613638458107E-4]:5.87208940254E-2,146[&rate=5.381613638458107E-4]:5.56596060557E-1)[&rate=5.381613638458107E-4]:6.828744677688E-2,(101[&rate=5.381613638458107E-4]:1.059533984393E0,(((((((1[&rate=5.381613638458107E-4]:4.309575306471E-2,(21[&rate=5.381613638458107E-4]:7.462446730366E-1,28[&rate=5.381613638458107E-4]:7.709022072831E-1)[&rate=5.381613638458107E-4]:5.849491564456E-2)[&rate=5.381613638458107E-4]:7.948419033571E-2,24[&rate=5.381613638458107E-4]:9.034018612086E-1)[&rate=5.381613638458107E-4]:2.809733868274E-1,((23[&rate=5.381613638458107E-4]:8.736423313444E-1,(25[&rate=5.381613638458107E-4]:7.013554266297E-1,20[&rate=5.381613638458107E-4]:6.821773444379E-1)[&rate=5.381613638458107E-4]:1.832458088244E-1)[&rate=5.381613638458107E-4]:1.578633913263E-1,(140[&rate=5.381613638458107E-4]:7.154772701846E-1,11[&rate=5.381613638458107E-4]:7.346553523763E-1)[&rate=5.381613638458107E-4]:2.119188634452E-1)[&rate=5.381613638458107E-4]:1.419106212556E-1)[&rate=5.381613638458107E-4]:1.838997551875E-1,102[&rate=5.381613638458107E-4]:2.066311676071E-1)[&rate=5.381613638458107E-4]:1.591385274276E-1,((145[&rate=5.381613638458107E-4]:3.914954853575E-1,(141[&rate=5.381613638458107E-4]:1.054651137222E-1,144[&rate=5.381613638458107E-4]:1.027253876949E-1)[&rate=5.381613638458107E-4]:2.832906456077E-1)[&rate=5.381613638458107E-4]:4.145877959764E-1,142[&rate=5.381613638458107E-4]:8.060832813339E-1)[&rate=5.381613638458107E-4]:8.062617561666E-1)[&rate=5.381613638458107E-4]:1.38756117109E-2,(((110[&rate=5.381613638458107E-4]:8.320412338339E-1,(105[&rate=5.381613638458107E-4]:7.774908287468E-1,117[&rate=5.381613638458107E-4]:8.076278150482E-1)[&rate=5.381613638458107E-4]:3.263259686802E-2)[&rate=5.381613638458107E-4]:1.828616615348E-1,(((9[&rate=5.381613638458107E-4]:7.17533551678E-1,((30[&rate=5.381613638458107E-4]:3.480018807389E-1,4[&rate=5.381613638458107E-4]:1.753991410129E-1)[&rate=5.381613638458107E-4]:4.502788485736E-1,112[&rate=5.381613638458107E-4]:6.832122361616E-1)[&rate=5.381613638458107E-4]:4.254049359841E-2)[&rate=5.381613638458107E-4]:6.238536742502E-2,113[&rate=5.381613638458107E-4]:7.881380971851E-1)[&rate=5.381613638458107E-4]:1.702797550934E-2,(17[&rate=5.381613638458107E-4]:2.775056797474E-1,14[&rate=5.381613638458107E-4]:2.391495153637E-1)[&rate=5.381613638458107E-4]:5.660165573307E-1)[&rate=5.381613638458107E-4]:2.15216274729E-1)[&rate=5.381613638458107E-4]:7.126161973423E-2,(((116[&rate=5.381613638458107E-4]:3.865321503612E-1,(139[&rate=5.381613638458107E-4]:3.140159508148E-1,(111[&rate=5.381613638458107E-4]:2.27037926736E-2,106[&rate=5.381613638458107E-4]:6.265436509226E-3)[&rate=5.381613638458107E-4]:1.159696923878E-1)[&rate=5.381613638458107E-4]:3.245709940669E-1)[&rate=5.381613638458107E-4]:1.868649775059E-1,(148[&rate=5.381613638458107E-4]:1.888710103774E-1,143[&rate=5.381613638458107E-4]:1.861312843501E-1)[&rate=5.381613638458107E-4]:4.228822818733E-1)[&rate=5.381613638458107E-4]:2.924139014339E-1,((13[&rate=5.381613638458107E-4]:1.814711118088E-1,19[&rate=5.381613638458107E-4]:2.198272761925E-1)[&rate=5.381613638458107E-4]:6.764629914812E-1,(115[&rate=5.381613638458107E-4]:7.305951252168E-1,(109[&rate=5.381613638458107E-4]:6.172591119515E-1,((108[&rate=5.381613638458107E-4]:2.513783048937E-1,107[&rate=5.381613638458107E-4]:2.54118030921E-1)[&rate=5.381613638458107E-4]:3.018375194881E-1,(104[&rate=5.381613638458107E-4]:1.420886312376E-1,114[&rate=5.381613638458107E-4]:8.181465863486E-2)[&rate=5.381613638458107E-4]:4.138669191716E-1)[&rate=5.381613638458107E-4]:4.212547935056E-2)[&rate=5.381613638458107E-4]:1.927880680598E-1)[&rate=5.381613638458107E-4]:4.514719725135E-2)[&rate=5.381613638458107E-4]:9.006870683278E-2)[&rate=5.381613638458107E-4]:1.436411570348E-1)[&rate=5.381613638458107E-4]:3.619739423275E-1)[&rate=5.381613638458107E-4]:2.008963502873E-1,(((10[&rate=5.381613638458107E-4]:7.426809550847E-1,15[&rate=5.381613638458107E-4]:7.810371194682E-1)[&rate=5.381613638458107E-4]:1.952835255643E-1,((18[&rate=5.381613638458107E-4]:3.514453501659E-1,6[&rate=5.381613638458107E-4]:2.884316515357E-1)[&rate=5.381613638458107E-4]:5.352357565969E-1,3[&rate=5.381613638458107E-4]:7.716126136121E-1)[&rate=5.381613638458107E-4]:9.78587163521E-2)[&rate=5.381613638458107E-4]:5.114832836358E-2,((83[&rate=5.381613638458107E-4]:1.298968902766E-1,(89[&rate=5.381613638458107E-4]:1.243846360337E-1,88[&rate=5.381613638458107E-4]:1.106860058967E-1)[&rate=5.381613638458107E-4]:1.921088437991E-2)[&rate=5.381613638458107E-4]:2.770759939788E-1,(87[&rate=5.381613638458107E-4]:1.92274402023E-1,(((85[&rate=5.381613638458107E-4]:7.713800844548E-2,93[&rate=5.381613638458107E-4]:9.083663858249E-2)[&rate=5.381613638458107E-4]:1.63379470067E-2,(86[&rate=5.381613638458107E-4]:5.415376177244E-2,84[&rate=5.381613638458107E-4]:5.415376177244E-2)[&rate=5.381613638458107E-4]:3.932219367974E-2)[&rate=5.381613638458107E-4]:8.489743648546E-2,((91[&rate=5.381613638458107E-4]:1.171890534841E-2,90[&rate=5.381613638458107E-4]:1.171890534841E-2)[&rate=5.381613638458107E-4]:1.926651797167E-2,92[&rate=5.381613638458107E-4]:3.098542332008E-2)[&rate=5.381613638458107E-4]:1.610865987546E-1)[&rate=5.381613638458107E-4]:1.390101008541E-2)[&rate=5.381613638458107E-4]:2.146984822323E-1)[&rate=5.381613638458107E-4]:1.05337280147E0)[&rate=5.381613638458107E-4]:6.571822726778E-1)[&rate=5.381613638458107E-4]:4.844717794151E-1)[&rate=5.381613638458107E-4]:4.182951026997E-1)[&rate=5.381613638458107E-4]:1.352864301491E-1)[&rate=5.381613638458107E-4]:9.700194389872E-2,((((95[&rate=5.381613638458107E-4]:3.568514326244E-1,(94[&rate=5.381613638458107E-4]:1.680995759112E-1,100[&rate=5.381613638458107E-4]:1.680995759112E-1)[&rate=5.381613638458107E-4]:1.040524031611E-1)[&rate=5.381613638458107E-4]:2.17066373794E-1,(96[&rate=5.381613638458107E-4]:2.361561107833E-1,99[&rate=5.381613638458107E-4]:2.716752364662E-1)[&rate=5.381613638458107E-4]:3.131715317006E-1)[&rate=5.381613638458107E-4]:2.863531525139E-3,98[&rate=5.381613638458107E-4]:5.658523761947E-1)[&rate=5.381613638458107E-4]:1.929822961822E-1,((147[&rate=5.381613638458107E-4]:4.078072933364E-1,(((22[&rate=5.381613638458107E-4]:3.072071016742E-1,27[&rate=5.381613638458107E-4]:3.236454578385E-1)[&rate=5.381613638458107E-4]:4.533331170588E-1,(31[&rate=5.381613638458107E-4]:8.056707165496E-1,((7[&rate=5.381613638458107E-4]:1.473741826474E-1,8[&rate=5.381613638458107E-4]:1.473741826474E-1)[&rate=5.381613638458107E-4]:3.448196038148E-1,26[&rate=5.381613638458107E-4]:5.990431015307E-1)[&rate=5.381613638458107E-4]:1.627919985805E-1)[&rate=5.381613638458107E-4]:9.664022731389E-3)[&rate=5.381613638458107E-4]:1.580890694502E-1,2[&rate=5.381613638458107E-4]:7.460265484571E-1)[&rate=5.381613638458107E-4]:1.561129498528E0)[&rate=5.381613638458107E-4]:2.038175700417E-2,39[&rate=5.381613638458107E-4]:3.708120011603E-1)[&rate=5.381613638458107E-4]:2.596073706703E-1)[&rate=5.381613638458107E-4]:1.065339303162E-1)[&rate=5.381613638458107E-4]:2.40470106448E-1,38[&rate=5.381613638458107E-4]:9.091173976658E-1)[&rate=5.381613638458107E-4]:5.147809955109E-1,((((127[&rate=5.381613638458107E-4]:2.677943619478E0,36[&rate=5.381613638458107E-4]:1.573956742722E-1)[&rate=5.381613638458107E-4]:3.717498262373E-3,(((((41[&rate=5.381613638458107E-4]:2.627213900919E-1,(48[&rate=5.381613638458107E-4]:2.238640267278E-1,42[&rate=5.381613638458107E-4]:1.856126606076E-1)[&rate=5.381613638458107E-4]:8.257321035857E-2)[&rate=5.381613638458107E-4]:1.377907310994E-1,43[&rate=5.381613638458107E-4]:4.551569299342E-1)[&rate=5.381613638458107E-4]:1.430058719486E-2,46[&rate=5.381613638458107E-4]:4.694575171291E-1)[&rate=5.381613638458107E-4]:1.20573388456E-1,(((50[&rate=5.381613638458107E-4]:2.100738995846E-1,49[&rate=5.381613638458107E-4]:2.100738995846E-1)[&rate=5.381613638458107E-4]:2.607297931947E-1,((47[&rate=5.381613638458107E-4]:8.330067253948E-2,44[&rate=5.381613638458107E-4]:7.783619166523E-2)[&rate=5.381613638458107E-4]:3.58592003235E-1,51[&rate=5.381613638458107E-4]:4.14570271403E-1)[&rate=5.381613638458107E-4]:6.16979022506E-2)[&rate=5.381613638458107E-4]:8.460577298851E-2,45[&rate=5.381613638458107E-4]:5.799996297022E-1)[&rate=5.381613638458107E-4]:1.834554571544E-3)[&rate=5.381613638458107E-4]:2.247516675071E-1,(128[&rate=5.381613638458107E-4]:1.299358222147E0,((((64[&rate=5.381613638458107E-4]:2.888665469228E-1,65[&rate=5.381613638458107E-4]:1.381816154161E-1)[&rate=5.381613638458107E-4]:1.363453817549E-2,(60[&rate=5.381613638458107E-4]:1.449994583574E-1,62[&rate=5.381613638458107E-4]:3.367802802751E-1)[&rate=5.381613638458107E-4]:6.81669523422E-3)[&rate=5.381613638458107E-4]:9.426039365406E-2,(61[&rate=5.381613638458107E-4]:2.277289671625E-1,63[&rate=5.381613638458107E-4]:1.866330767514E-1)[&rate=5.381613638458107E-4]:2.10128402001E-1)[&rate=5.381613638458107E-4]:9.463042268781E-1,(69[&rate=5.381613638458107E-4]:9.30005249626E-1,(118[&rate=5.381613638458107E-4]:8.510907508028E-1,((130[&rate=5.381613638458107E-4]:2.463234073494E-1,(132[&rate=5.381613638458107E-4]:1.980012424945E-1,129[&rate=5.381613638458107E-4]:1.952615164671E-1)[&rate=5.381613638458107E-4]:5.106189088228E-2)[&rate=5.381613638458107E-4]:2.833552740707E-2,131[&rate=5.381613638458107E-4]:2.773986607839E-1)[&rate=5.381613638458107E-4]:4.394455146764E-1)[&rate=5.381613638458107E-4]:6.79555947135E-2)[&rate=5.381613638458107E-4]:4.651152505252E-1)[&rate=5.381613638458107E-4]:5.492265350296E-2)[&rate=5.381613638458107E-4]:2.80623841925E-1)[&rate=5.381613638458107E-4]:6.332288928434E-2)[&rate=5.381613638458107E-4]:8.52308936441E-3,35[&rate=5.381613638458107E-4]:1.230609194332E-1)[&rate=5.381613638458107E-4]:3.867328925784E-2,121[&rate=5.381613638458107E-4]:2.287761605951E0)[&rate=5.381613638458107E-4]:6.597987379702E-1)[&rate=5.381613638458107E-4]:9.107210012761E-2,32[&rate=5.381613638458107E-4]:2.767353993967E-2)[&rate=5.381613638458107E-4]:3.635797788166E-2)[&rate=5.381613638458107E-4]:8.856602531643E-2,(((57[&rate=5.381613638458107E-4]:3.863420440679E-1,(58[&rate=5.381613638458107E-4]:3.767479942206E-1,((54[&rate=5.381613638458107E-4]:2.522155496104E-1,37[&rate=5.381613638458107E-4]:3.287182818509E-1)[&rate=5.381613638458107E-4]:4.413386435919E-2,(59[&rate=5.381613638458107E-4]:3.176761886792E-1,(55[&rate=5.381613638458107E-4]:2.649792015883E-1,56[&rate=5.381613638458107E-4]:2.649792015883E-1)[&rate=5.381613638458107E-4]:4.450026577924E-2)[&rate=5.381613638458107E-4]:1.692459141068E-2)[&rate=5.381613638458107E-4]:2.302153107065E-2)[&rate=5.381613638458107E-4]:2.598749247029E-2)[&rate=5.381613638458107E-4]:1.661476462444E-1,68[&rate=5.381613638458107E-4]:5.005771220063E-1)[&rate=5.381613638458107E-4]:3.22403740284E-1,(((((134[&rate=5.381613638458107E-4]:2.991429437218E-1,133[&rate=5.381613638458107E-4]:3.292799300229E-1)[&rate=5.381613638458107E-4]:1.516996714652E-1,137[&rate=5.381613638458107E-4]:5.220754918992E-1)[&rate=5.381613638458107E-4]:7.536904596848E-1,53[&rate=5.381613638458107E-4]:4.525905642047E-1)[&rate=5.381613638458107E-4]:3.444741585261E-1,((52[&rate=5.381613638458107E-4]:3.966994645269E-1,(103[&rate=5.381613638458107E-4]:2.474970068593E-1,((12[&rate=5.381613638458107E-4]:8.70198987148E-2,5[&rate=5.381613638458107E-4]:4.866373433135E-2)[&rate=5.381613638458107E-4]:6.318776690447E-2,29[&rate=5.381613638458107E-4]:2.570569806878E-1)[&rate=5.381613638458107E-4]:2.233167385003E-1)[&rate=5.381613638458107E-4]:1.813496192228E0)[&rate=5.381613638458107E-4]:3.694259333543E-1,(((76[&rate=5.381613638458107E-4]:4.907952580959E-1,(74[&rate=5.381613638458107E-4]:3.230401261895E-1,70[&rate=5.381613638458107E-4]:2.84683961806E-1)[&rate=5.381613638458107E-4]:1.677551319064E-1)[&rate=5.381613638458107E-4]:1.687437357553E-1,75[&rate=5.381613638458107E-4]:6.595389938512E-1)[&rate=5.381613638458107E-4]:1.191531902494E-1,(77[&rate=5.381613638458107E-4]:6.035723449041E-1,(((78[&rate=5.381613638458107E-4]:6.348969660766E-2,72[&rate=5.381613638458107E-4]:4.157188838835E-2)[&rate=5.381613638458107E-4]:2.460735035141E-1,(79[&rate=5.381613638458107E-4]:2.748975415532E-1,82[&rate=5.381613638458107E-4]:2.831167196353E-1)[&rate=5.381613638458107E-4]:3.466565856855E-2)[&rate=5.381613638458107E-4]:2.409352711253E-1,(73[&rate=5.381613638458107E-4]:5.861060285296E-1,((80[&rate=5.381613638458107E-4]:1.534724894263E-1,81[&rate=5.381613638458107E-4]:1.534724894263E-1)[&rate=5.381613638458107E-4]:1.329456253161E-1,71[&rate=5.381613638458107E-4]:2.672400325507E-1)[&rate=5.381613638458107E-4]:2.503728452941E-1)[&rate=5.381613638458107E-4]:5.488333128331E-3)[&rate=5.381613638458107E-4]:1.745743530095E-2)[&rate=5.381613638458107E-4]:1.696403871418E-1)[&rate=5.381613638458107E-4]:7.256995510813E-1)[&rate=5.381613638458107E-4]:3.913604616091E-2)[&rate=5.381613638458107E-4]:2.469641804322E-1,125[&rate=5.381613638458107E-4]:8.336463895017E-1)[&rate=5.381613638458107E-4]:1.560011394552E-1)[&rate=5.381613638458107E-4]:7.62268825469E-1)[&rate=5.381613638458107E-4]:8.339566660854E-2,((((122[&rate=5.381613638458107E-4]:2.98966119764E-1,(124[&rate=5.381613638458107E-4]:2.566799213249E-1,123[&rate=5.381613638458107E-4]:2.594121617621E-1)[&rate=5.381613638458107E-4]:3.955395800193E-2)[&rate=5.381613638458107E-4]:7.174930889193E-1,67[&rate=5.381613638458107E-4]:5.151866583426E-1)[&rate=5.381613638458107E-4]:1.772150604667E-1,66[&rate=5.381613638458107E-4]:6.924017188093E-1)[&rate=5.381613638458107E-4]:7.195233772951E-3,(((135[&rate=5.381613638458107E-4]:3.868082928773E-1,(138[&rate=5.381613638458107E-4]:2.052212985989E-1,136[&rate=5.381613638458107E-4]:7.371444928372E-2)[&rate=5.381613638458107E-4]:3.815869942785E-1)[&rate=5.381613638458107E-4]:6.3964302158E-1,119[&rate=5.381613638458107E-4]:1.374396519937E0)[&rate=5.381613638458107E-4]:5.342408636234E-1,(120[&rate=5.381613638458107E-4]:1.254429355367E0,126[&rate=5.381613638458107E-4]:5.646172436824E-1)[&rate=5.381613638458107E-4]:5.58317617234E-1)[&rate=5.381613638458107E-4]:8.238362813508E-1)[&rate=5.381613638458107E-4]:4.213277640132E-1)[&rate=5.381613638458107E-4]:1.499113289857E-2);
tree STATE_83700000 [&joint=-20970.999048775462,lnP=-20970.999048775462] = [&R] ((33[&rate=5.778249373370558E-4]:9.755807574444E-2,((((((((53[&rate=5.778249373370558E-4]:5.321021754274E-1,(134[&rate=5.778249373370558E-4]:3.365039129924E-1,(133[&rate=5.778249373370558E-4]:3.565617686897E-1,137[&rate=5.778249373370558E-4]:3.976576591007E-1)[&rate=5.778249373370558E-4]:1.007913060393E-2)[&rate=5.778249373370558E-4]:9.475407731021E-1)[&rate=5.778249373370558E-4]:1.340651437244E-1,(52[&rate=5.778249373370558E-4]:5.642179521364E-1,(103[&rate=5.778249373370558E-4]:7.029103349224E-1,((12[&rate=5.778249373370558E-4]:1.757335213918E-1,5[&rate=5.778249373370558E-4]:1.373773570083E-1)[&rate=5.778249373370558E-4]:3.041635788436E-1,29[&rate=5.778249373370558E-4]:5.86746415304E-1)[&rate=5.778249373370558E-4]:3.490406319473E-1)[&rate=5.778249373370558E-4]:1.525601351775E0)[&rate=5.778249373370558E-4]:1.101460883267E-1)[&rate=5.778249373370558E-4]:1.230700763908E-1,(((76[&rate=5.778249373370558E-4]:3.490525950563E-1,(70[&rate=5.778249373370558E-4]:2.892698868766E-1,74[&rate=5.778249373370558E-4]:3.276260512601E-1)[&rate=5.778249373370558E-4]:2.142654379622E-2)[&rate=5.778249373370558E-4]:1.233880715117E-1,75[&rate=5.778249373370558E-4]:4.72440666568E-1)[&rate=5.778249373370558E-4]:2.538782723871E-1,((73[&rate=5.778249373370558E-4]:3.225932175824E-1,77[&rate=5.778249373370558E-4]:3.171137655277E-1)[&rate=5.778249373370558E-4]:7.670432131542E-2,((82[&rate=5.778249373370558E-4]:2.651593022437E-1,((79[&rate=5.778249373370558E-4]:7.576925181236E-2,71[&rate=5.778249373370558E-4]:4.837199153833E-2)[&rate=5.778249373370558E-4]:1.298979387132E-1,(78[&rate=5.778249373370558E-4]:4.821842819521E-2,72[&rate=5.778249373370558E-4]:2.63006199759E-2)[&rate=5.778249373370558E-4]:1.574487623304E-1)[&rate=5.778249373370558E-4]:5.127293363599E-2)[&rate=5.778249373370558E-4]:6.187198981116E-2,(80[&rate=5.778249373370558E-4]:5.395748000744E-2,81[&rate=5.778249373370558E-4]:5.395748000744E-2)[&rate=5.778249373370558E-4]:2.56635455883E-1)[&rate=5.778249373370558E-4]:3.938953451422E-2)[&rate=5.778249373370558E-4]:3.270214000573E-1)[&rate=5.778249373370558E-4]:8.093815151996E-1)[&rate=5.778249373370558E-4]:6.430725159433E-1,125[&rate=5.778249373370558E-4]:1.221927397825E0)[&rate=5.778249373370558E-4]:2.03498920888E-1,(((((59[&rate=5.778249373370558E-4]:1.601280199317E-1,54[&rate=5.778249373370558E-4]:1.218766538115E-1)[&rate=5.778249373370558E-4]:2.100273205506E-1,(55[&rate=5.778249373370558E-4]:2.637530154249E-1,56[&rate=5.778249373370558E-4]:2.637530154249E-1)[&rate=5.778249373370558E-4]:9.820560374585E-2)[&rate=5.778249373370558E-4]:2.334507899856E-2,(58[&rate=5.778249373370558E-4]:2.94153423555E-2,37[&rate=5.778249373370558E-4]:4.854102541561E-2)[&rate=5.778249373370558E-4]:3.832107601856E-1)[&rate=5.778249373370558E-4]:7.270053582879E-2,57[&rate=5.778249373370558E-4]:4.689331957469E-1)[&rate=5.778249373370558E-4]:1.449640876412E-1,68[&rate=5.778249373370558E-4]:5.61984715082E-1)[&rate=5.778249373370558E-4]:6.96774936964E-1)[&rate=5.778249373370558E-4]:1.955516840136E-1,34[&rate=5.778249373370558E-4]:4.357699965724E-2)[&rate=5.778249373370558E-4]:1.0387632924E-2,((((39[&rate=5.778249373370558E-4]:6.31411337724E-1,(146[&rate=5.778249373370558E-4]:7.225535971888E-1,((((26[&rate=5.778249373370558E-4]:6.32315976952E-1,(7[&rate=5.778249373370558E-4]:1.018058424794E-1,8[&rate=5.778249373370558E-4]:1.018058424794E-1)[&rate=5.778249373370558E-4]:4.236608194041E-1)[&rate=5.778249373370558E-4]:7.241334279451E-2,(31[&rate=5.778249373370558E-4]:6.16095896212E-1,(22[&rate=5.778249373370558E-4]:1.970804587676E-1,27[&rate=5.778249373370558E-4]:2.135188149319E-1)[&rate=5.778249373370558E-4]:3.642209168964E-1)[&rate=5.778249373370558E-4]:1.324690399729E-1)[&rate=5.778249373370558E-4]:3.175512945799E-1,2[&rate=5.778249373370558E-4]:8.387189704907E-1)[&rate=5.778249373370558E-4]:1.655456514786E0,((101[&rate=5.778249373370558E-4]:1.04743402987E0,((((((((85[&rate=5.778249373370558E-4]:5.678402308102E-2,83[&rate=5.778249373370558E-4]:5.678402308102E-2)[&rate=5.778249373370558E-4]:7.332304357691E-2,(86[&rate=5.778249373370558E-4]:2.110473340393E-2,84[&rate=5.778249373370558E-4]:2.110473340393E-2)[&rate=5.778249373370558E-4]:1.09002333254E-1)[&rate=5.778249373370558E-4]:4.828266012362E-2,93[&rate=5.778249373370558E-4]:1.920883569186E-1)[&rate=5.778249373370558E-4]:1.455419841594E-1,((91[&rate=5.778249373370558E-4]:2.275729381886E-2,90[&rate=5.778249373370558E-4]:2.275729381886E-2)[&rate=5.778249373370558E-4]:5.104207101606E-2,92[&rate=5.778249373370558E-4]:7.379936483492E-2)[&rate=5.778249373370558E-4]:2.638309762431E-1)[&rate=5.778249373370558E-4]:1.133636208E-1,(89[&rate=5.778249373370558E-4]:6.873442148871E-2,88[&rate=5.778249373370558E-4]:5.503579135169E-2)[&rate=5.778249373370558E-4]:3.822595403893E-1)[&rate=5.778249373370558E-4]:4.421436790931E-2,87[&rate=5.778249373370558E-4]:4.815096996503E-1)[&rate=5.778249373370558E-4]:1.305404078369E0,((3[&rate=5.778249373370558E-4]:4.863494887824E-1,18[&rate=5.778249373370558E-4]:6.01417981933E-1)[&rate=5.778249373370558E-4]:3.639352393326E-1,(6[&rate=5.778249373370558E-4]:5.822065225059E-1,(10[&rate=5.778249373370558E-4]:5.011327172084E-1,15[&rate=5.778249373370558E-4]:5.394888815918E-1)[&rate=5.778249373370558E-4]:9.751216146185E-2)[&rate=5.778249373370558E-4]:3.201330001295E-1)[&rate=5.778249373370558E-4]:3.969030225076E-1)[&rate=5.778249373370558E-4]:2.140877238508E-1,(((144[&rate=5.778249373370558E-4]:2.793560512282E-1,(141[&rate=5.778249373370558E-4]:1.03751902249E-1,145[&rate=5.778249373370558E-4]:1.064916282766E-1)[&rate=5.778249373370558E-4]:1.783438750066E-1)[&rate=5.778249373370558E-4]:8.290812095698E-2,142[&rate=5.778249373370558E-4]:3.677436242401E-1)[&rate=5.778249373370558E-4]:1.190092343679E0,((((113[&rate=5.778249373370558E-4]:5.571390447464E-1,(110[&rate=5.778249373370558E-4]:4.752166834369E-1,105[&rate=5.778249373370558E-4]:4.532988752178E-1)[&rate=5.778249373370558E-4]:7.644290925474E-2)[&rate=5.778249373370558E-4]:1.836721016495E-1,((17[&rate=5.778249373370558E-4]:3.390379420308E-1,14[&rate=5.778249373370558E-4]:3.006817776471E-1)[&rate=5.778249373370558E-4]:3.970666692886E-1,(((117[&rate=5.778249373370558E-4]:5.248755175376E-1,112[&rate=5.778249373370558E-4]:5.2213579151E-1)[&rate=5.778249373370558E-4]:6.313740123559E-2,9[&rate=5.778249373370558E-4]:5.770540146635E-1)[&rate=5.778249373370558E-4]:3.719541103378E-3,(30[&rate=5.778249373370558E-4]:2.419585232517E-1,4[&rate=5.778249373370558E-4]:6.935578352569E-2)[&rate=5.778249373370558E-4]:4.621027037481E-1)[&rate=5.778249373370558E-4]:1.087557130868E-1)[&rate=5.778249373370558E-4]:4.306269946013E-2)[&rate=5.778249373370558E-4]:2.19299935946E-1,(((109[&rate=5.778249373370558E-4]:6.256850071829E-1,(((104[&rate=5.778249373370558E-4]:8.751841718657E-2,114[&rate=5.778249373370558E-4]:2.72444445838E-2)[&rate=5.778249373370558E-4]:2.809330652221E-1,108[&rate=5.778249373370558E-4]:3.657117563813E-1)[&rate=5.778249373370558E-4]:1.603662322509E-1,107[&rate=5.778249373370558E-4]:5.288177146595E-1)[&rate=5.778249373370558E-4]:7.768921033165E-2)[&rate=5.778249373370558E-4]:2.163296432857E-1,(115[&rate=5.778249373370558E-4]:6.246932707556E-1,(13[&rate=5.778249373370558E-4]:4.817055530011E-1,19[&rate=5.778249373370558E-4]:5.200617173848E-1)[&rate=5.778249373370558E-4]:2.251794985764E-1)[&rate=5.778249373370558E-4]:1.378693249185E-1)[&rate=5.778249373370558E-4]:3.643733805382E-2,(116[&rate=5.778249373370558E-4]:4.665463398169E-1,((148[&rate=5.778249373370558E-4]:2.54946177428E-1,143[&rate=5.778249373370558E-4]:2.522064514006E-1)[&rate=5.778249373370558E-4]:1.040582210019E-1,(111[&rate=5.778249373370558E-4]:2.474923169538E-1,(139[&rate=5.778249373370558E-4]:3.349033400146E-1,106[&rate=5.778249373370558E-4]:1.431225180969E-1)[&rate=5.778249373370558E-4]:8.793144269255E-2)[&rate=5.778249373370558E-4]:1.498682458595E-1)[&rate=5.778249373370558E-4]:1.458981057707E-1)[&rate=5.778249373370558E-4]:3.32453593911E-1)[&rate=5.778249373370558E-4]:7.891936779214E-2)[&rate=5.778249373370558E-4]:4.221217496269E-1,(((23[&rate=5.778249373370558E-4]:7.036049315315E-1,(25[&rate=5.778249373370558E-4]:5.52908857968E-1,20[&rate=5.778249373370558E-4]:5.337307757763E-1)[&rate=5.778249373370558E-4]:1.616549776731E-1)[&rate=5.778249373370558E-4]:8.027231988364E-2,(11[&rate=5.778249373370558E-4]:4.478590852026E-1,140[&rate=5.778249373370558E-4]:4.286810030109E-1)[&rate=5.778249373370558E-4]:2.510866593633E-1)[&rate=5.778249373370558E-4]:6.43808751896E-1,((24[&rate=5.778249373370558E-4]:1.127674460819E0,(1[&rate=5.778249373370558E-4]:8.892259610081E-2,(28[&rate=5.778249373370558E-4]:7.344843989187E-1,21[&rate=5.778249373370558E-4]:7.098268646722E-1)[&rate=5.778249373370558E-4]:1.407395670451E-1)[&rate=5.778249373370558E-4]:2.579299469098E-1)[&rate=5.778249373370558E-4]:2.219671337377E-1,102[&rate=5.778249373370558E-4]:1.879977589402E-1)[&rate=5.778249373370558E-4]:8.900331286425E-2)[&rate=5.778249373370558E-4]:3.125915742487E-2)[&rate=5.778249373370558E-4]:3.000396224168E-3)[&rate=5.778249373370558E-4]:1.527545750472E-1)[&rate=5.778249373370558E-4]:5.888982814238E-1)[&rate=5.778249373370558E-4]:4.569696722491E-1,(97[&rate=5.778249373370558E-4]:3.827055260599E-1,147[&rate=5.778249373370558E-4]:5.111208266064E-1)[&rate=5.778249373370558E-4]:7.749576569879E-2)[&rate=5.778249373370558E-4]:6.210139322017E-3)[&rate=5.778249373370558E-4]:6.4885335507E-2)[&rate=5.778249373370558E-4]:2.90763197701E-2)[&rate=5.778249373370558E-4]:1.03206789503E-2,(16[&rate=5.778249373370558E-4]:2.689313044548E0,((98[&rate=5.778249373370558E-4]:6.618530396171E-1,(95[&rate=5.778249373370558E-4]:4.312257559182E-1,(100[&rate=5.778249373370558E-4]:9.031462791307E-2,94[&rate=5.778249373370558E-4]:9.031462791307E-2)[&rate=5.778249373370558E-4]:2.562116744531E-1)[&rate=5.778249373370558E-4]:2.415562454477E-1)[&rate=5.778249373370558E-4]:5.452543564625E-2,((96[&rate=5.778249373370558E-4]:6.672661700073E-1,40[&rate=5.778249373370558E-4]:5.525120716466E-1)[&rate=5.778249373370558E-4]:2.937082772598E-3,99[&rate=5.778249373370558E-4]:7.057223784628E-1)[&rate=5.778249373370558E-4]:3.251402029787E-2)[&rate=5.778249373370558E-4]:1.585694371339E-2)[&rate=5.778249373370558E-4]:3.791189824382E-2)[&rate=5.778249373370558E-4]:1.374069280874E-1,38[&rate=5.778249373370558E-4]:7.108329338327E-1)[&rate=5.778249373370558E-4]:5.4337363114E-1,((((128[&rate=5.778249373370558E-4]:1.361395413944E0,(((65[&rate=5.778249373370558E-4]:2.407045608887E-1,(64[&rate=5.778249373370558E-4]:1.685171502822E-1,62[&rate=5.778249373370558E-4]:2.096130406932E-1)[&rate=5.778249373370558E-4]:2.228723421132E-1)[&rate=5.778249373370558E-4]:7.216194354728E-3,60[&rate=5.778249373370558E-4]:2.479207552434E-1)[&rate=5.778249373370558E-4]:4.456485606755E-1,(61[&rate=5.778249373370558E-4]:1.283214871071E-1,63[&rate=5.778249373370558E-4]:8.722559669606E-2)[&rate=5.778249373370558E-4]:7.570286507296E-1)[&rate=5.778249373370558E-4]:6.157713035043E-1)[&rate=5.778249373370558E-4]:6.222077575091E-2,(((129[&rate=5.778249373370558E-4]:3.201631545583E-1,((130[&rate=5.778249373370558E-4]:1.516491515427E-1,131[&rate=5.778249373370558E-4]:1.543888775701E-1)[&rate=5.778249373370558E-4]:3.423511939017E-2,132[&rate=5.778249373370558E-4]:1.886239969603E-1)[&rate=5.778249373370558E-4]:1.342788836254E-1)[&rate=5.778249373370558E-4]:5.592071789856E-1,(69[&rate=5.778249373370558E-4]:6.742994268829E-1,118[&rate=5.778249373370558E-4]:6.633405227732E-1)[&rate=5.778249373370558E-4]:3.530161121406E-1)[&rate=5.778249373370558E-4]:5.45455082118E-1,((45[&rate=5.778249373370558E-4]:4.930383248846E-1,(47[&rate=5.778249373370558E-4]:3.389100642985E-1,44[&rate=5.778249373370558E-4]:3.334455834242E-1)[&rate=5.778249373370558E-4]:1.623249818975E-1)[&rate=5.778249373370558E-4]:8.15647350762E-2,(((50[&rate=5.778249373370558E-4]:2.257077527123E-1,49[&rate=5.778249373370558E-4]:2.257077527123E-1)[&rate=5.778249373370558E-4]:2.71609410827E-1,51[&rate=5.778249373370558E-4]:5.027816444136E-1)[&rate=5.778249373370558E-4]:4.646494837444E-2,(((41[&rate=5.778249373370558E-4]:1.22638352603E-1,(42[&rate=5.778249373370558E-4]:9.347596295089E-2,48[&rate=5.778249373370558E-4]:1.317273290711E-1)[&rate=5.778249373370558E-4]:3.462687052634E-2)[&rate=5.778249373370558E-4]:2.556601960988E-1,46[&rate=5.778249373370558E-4]:4.329433574448E-1)[&rate=5.778249373370558E-4]:1.100689704065E-2,43[&rate=5.778249373370558E-4]:4.439502544854E-1)[&rate=5.778249373370558E-4]:1.326187426741E-1)[&rate=5.778249373370558E-4]:6.230784112708E-3)[&rate=5.778249373370558E-4]:7.408641738245E-2)[&rate=5.778249373370558E-4]:1.53050006002E-3)[&rate=5.778249373370558E-4]:1.381820194875E-1,(36[&rate=5.778249373370558E-4]:5.083416875848E-2,35[&rate=5.778249373370558E-4]:4.258826292723E-3)[&rate=5.778249373370558E-4]:2.877225960168E-2)[&rate=5.778249373370558E-4]:1.349267978462E-1,(121[&rate=5.778249373370558E-4]:2.10130877193E0,127[&rate=5.778249373370558E-4]:2.542404662341E0)[&rate=5.778249373370558E-4]:1.926765090707E-1)[&rate=5.778249373370558E-4]:4.838832347167E-1)[&rate=5.778249373370558E-4]:2.651372127541E-1)[&rate=5.778249373370558E-4]:3.471267807853E-2,32[&rate=5.778249373370558E-4]:6.675950244068E-2)[&rate=5.778249373370558E-4]:2.531912124904E-2)[&rate=5.778249373370558E-4]:2.859705865393E-2,((66[&rate=5.778249373370558E-4]:4.306800761228E-1,((122[&rate=5.778249373370558E-4]:4.247509717984E-1,(123[&rate=5.778249373370558E-4]:1.214326656122E-1,124[&rate=5.778249373370558E-4]:1.18700425175E-1)[&rate=5.778249373370558E-4]:3.033183061862E-1)[&rate=5.778249373370558E-4]:4.48734563068E-1,67[&rate=5.778249373370558E-4]:3.722129845257E-1)[&rate=5.778249373370558E-4]:5.846709159709E-2)[&rate=5.778249373370558E-4]:8.087148933563E-2,(126[&rate=5.778249373370558E-4]:7.257309301145E-1,((120[&rate=5.778249373370558E-4]:5.164713445849E-1,119[&rate=5.778249373370558E-4]:6.123617555438E-1)[&rate=5.778249373370558E-4]:4.069779911244E-1,((138[&rate=5.778249373370558E-4]:2.089132457156E-1,136[&rate=5.778249373370558E-4]:7.740639640043E-2)[&rate=5.778249373370558E-4]:4.051539552072E-1,135[&rate=5.778249373370558E-4]:4.140672009227E-1)[&rate=5.778249373370558E-4]:2.57327340266E-1)[&rate=5.778249373370558E-4]:4.920937060901E-1)[&rate=5.778249373370558E-4]:1.032994825029E0)[&rate=5.778249373370558E-4]:4.940556237344E-1);
tree STATE_83790000 [&joint=-20948.096289274396,lnP=-20948.096289274396] = [&R] ((32[&rate=6.208444399369336E-4]:1.902648700691E-2,33[&rate=6.208444399369336E-4]:2.450593906162E-2)[&rate=6.208444399369336E-4]:1.084340076575E-2,(((((((((133[&rate=6.208444399369336E-4]:2.968463724769E-1,137[&rate=6.208444399369336E-4]:3.379422628879E-1)[&rate=6.208444399369336E-4]:1.390161632889E-1,134[&rate=6.208444399369336E-4]:4.057255494646E-1)[&rate=6.208444399369336E-4]:8.608100068474E-1,((103[&rate=6.208444399369336E-4]:5.545413969215E-1,((12[&rate=6.208444399369336E-4]:1.870477980249E-1,5[&rate=6.208444399369336E-4]:1.486916336415E-1)[&rate=6.208444399369336E-4]:1.34761814095E-1,29[&rate=6.208444399369336E-4]:4.286589271885E-1)[&rate=6.208444399369336E-4]:3.587591820618E-1)[&rate=6.208444399369336E-4]:1.474654516923E0,52[&rate=6.208444399369336E-4]:3.649021792837E-1)[&rate=6.208444399369336E-4]:1.578875876727E-1)[&rate=6.208444399369336E-4]:1.453604315405E-1,((75[&rate=6.208444399369336E-4]:3.163717644888E-1,((74[&rate=6.208444399369336E-4]:2.236322978214E-1,76[&rate=6.208444399369336E-4]:2.236322978214E-1)[&rate=6.208444399369336E-4]:5.468974393151E-2,70[&rate=6.208444399369336E-4]:2.399658773695E-1)[&rate=6.208444399369336E-4]:3.80497227359E-2)[&rate=6.208444399369336E-4]:3.044207451031E-1,((((82[&rate=6.208444399369336E-4]:2.316762761225E-1,(78[&rate=6.208444399369336E-4]:6.532104468463E-2,72[&rate=6.208444399369336E-4]:4.340323646531E-2)[&rate=6.208444399369336E-4]:1.581360533558E-1)[&rate=6.208444399369336E-4]:4.92669752269E-2,(79[&rate=6.208444399369336E-4]:1.373216640745E-1,71[&rate=6.208444399369336E-4]:1.099244038005E-1)[&rate=6.208444399369336E-4]:1.354024091928E-1)[&rate=6.208444399369336E-4]:1.279400114645E-1,(73[&rate=6.208444399369336E-4]:2.128347810718E-1,77[&rate=6.208444399369336E-4]:2.073553290171E-1)[&rate=6.208444399369336E-4]:2.289251940708E-1)[&rate=6.208444399369336E-4]:1.296931588731E-2,(80[&rate=6.208444399369336E-4]:6.37064624585E-2,81[&rate=6.208444399369336E-4]:6.37064624585E-2)[&rate=6.208444399369336E-4]:3.417077600783E-1)[&rate=6.208444399369336E-4]:1.66063218562E-1)[&rate=6.208444399369336E-4]:7.856240262057E-1)[&rate=6.208444399369336E-4]:8.862980735367E-2,53[&rate=6.208444399369336E-4]:7.485832845392E-1)[&rate=6.208444399369336E-4]:2.936636849666E-1,125[&rate=6.208444399369336E-4]:8.318644558446E-1)[&rate=6.208444399369336E-4]:3.933040101739E-1,((59[&rate=6.208444399369336E-4]:4.532672328234E-1,((58[&rate=6.208444399369336E-4]:4.302679815495E-1,((55[&rate=6.208444399369336E-4]:2.824949165583E-1,56[&rate=6.208444399369336E-4]:2.824949165583E-1)[&rate=6.208444399369336E-4]:1.073805914238E-1,(57[&rate=6.208444399369336E-4]:1.635213984646E-1,37[&rate=6.208444399369336E-4]:1.990405241477E-1)[&rate=6.208444399369336E-4]:2.372830712663E-1)[&rate=6.208444399369336E-4]:1.307006919567E-2)[&rate=6.208444399369336E-4]:2.16757347976E-3,54[&rate=6.208444399369336E-4]:3.750585058489E-1)[&rate=6.208444399369336E-4]:3.995736085427E-2)[&rate=6.208444399369336E-4]:1.695061512197E-1,68[&rate=6.208444399369336E-4]:5.735930561741E-1)[&rate=6.208444399369336E-4]:4.849087431776E-1)[&rate=6.208444399369336E-4]:2.736624074143E-1,(((((124[&rate=6.208444399369336E-4]:1.696058751895E-1,123[&rate=6.208444399369336E-4]:1.723381156266E-1)[&rate=6.208444399369336E-4]:1.29253320258E-1,122[&rate=6.208444399369336E-4]:3.015914358846E-1)[&rate=6.208444399369336E-4]:3.486539938833E-1,67[&rate=6.208444399369336E-4]:1.489728794272E-1)[&rate=6.208444399369336E-4]:1.318530589827E-1,((((120[&rate=6.208444399369336E-4]:8.820953112524E-1,126[&rate=6.208444399369336E-4]:1.922831995676E-1)[&rate=6.208444399369336E-4]:3.86311644717E-2,119[&rate=6.208444399369336E-4]:1.016616886683E0)[&rate=6.208444399369336E-4]:9.002730346272E-1,(135[&rate=6.208444399369336E-4]:6.819248121351E-1,(138[&rate=6.208444399369336E-4]:1.981849703902E-1,136[&rate=6.208444399369336E-4]:6.667812107503E-2)[&rate=6.208444399369336E-4]:6.837398417449E-1)[&rate=6.208444399369336E-4]:8.870199036957E-1)[&rate=6.208444399369336E-4]:2.47141330948E-1,66[&rate=6.208444399369336E-4]:1.311545399295E-1)[&rate=6.208444399369336E-4]:1.496713984804E-1)[&rate=6.208444399369336E-4]:4.149856549803E-1,(((((((((7[&rate=6.208444399369336E-4]:1.504940641893E-1,8[&rate=6.208444399369336E-4]:1.504940641893E-1)[&rate=6.208444399369336E-4]:3.244342833436E-1,26[&rate=6.208444399369336E-4]:5.817776626013E-1)[&rate=6.208444399369336E-4]:7.529342304765E-2,((22[&rate=6.208444399369336E-4]:4.510436735829E-1,27[&rate=6.208444399369336E-4]:4.674820297473E-1)[&rate=6.208444399369336E-4]:1.935673753081E-1,31[&rate=6.208444399369336E-4]:6.994055694391E-1)[&rate=6.208444399369336E-4]:1.501132648264E-3)[&rate=6.208444399369336E-4]:1.897063107547E-1,2[&rate=6.208444399369336E-4]:6.63215752568E-1)[&rate=6.208444399369336E-4]:1.736985445219E0,(146[&rate=6.208444399369336E-4]:5.538850988974E-1,(147[&rate=6.208444399369336E-4]:4.397397194193E-1,(16[&rate=6.208444399369336E-4]:2.452067394303E0,97[&rate=6.208444399369336E-4]:2.955362168196E-1)[&rate=6.208444399369336E-4]:1.578820205316E-2)[&rate=6.208444399369336E-4]:5.130384942354E-2)[&rate=6.208444399369336E-4]:9.808875295556E-3)[&rate=6.208444399369336E-4]:1.792251206975E-2,(((95[&rate=6.208444399369336E-4]:4.254312709375E-1,(100[&rate=6.208444399369336E-4]:2.523319221648E-1,94[&rate=6.208444399369336E-4]:2.523319221648E-1)[&rate=6.208444399369336E-4]:8.839989522068E-2)[&rate=6.208444399369336E-4]:1.465405318291E-1,(101[&rate=6.208444399369336E-4]:5.961420384512E-1,(((((((17[&rate=6.208444399369336E-4]:4.723481079565E-1,14[&rate=6.208444399369336E-4]:4.339919435728E-1)[&rate=6.208444399369336E-4]:1.65760118728E-1,((117[&rate=6.208444399369336E-4]:1.755493141072E-1,9[&rate=6.208444399369336E-4]:1.645904099975E-1)[&rate=6.208444399369336E-4]:3.703515549951E-1,(30[&rate=6.208444399369336E-4]:2.784589875036E-1,4[&rate=6.208444399369336E-4]:1.058562477776E-1)[&rate=6.208444399369336E-4]:3.797706487219E-1)[&rate=6.208444399369336E-4]:5.659091922608E-2)[&rate=6.208444399369336E-4]:2.365782536455E-2,112[&rate=6.208444399369336E-4]:6.234098876653E-1)[&rate=6.208444399369336E-4]:1.261973308028E-1,((110[&rate=6.208444399369336E-4]:5.124057780678E-1,113[&rate=6.208444399369336E-4]:5.178852301225E-1)[&rate=6.208444399369336E-4]:2.739364042311E-2,105[&rate=6.208444399369336E-4]:5.178816102719E-1)[&rate=6.208444399369336E-4]:2.043283479225E-1)[&rate=6.208444399369336E-4]:3.070686942111E-1,(((109[&rate=6.208444399369336E-4]:5.944813482715E-1,((104[&rate=6.208444399369336E-4]:1.099835281025E-1,114[&rate=6.208444399369336E-4]:4.970955549977E-2)[&rate=6.208444399369336E-4]:2.853672820214E-1,(107[&rate=6.208444399369336E-4]:3.782975739412E-1,108[&rate=6.208444399369336E-4]:3.755578479138E-1)[&rate=6.208444399369336E-4]:1.705323618279E-2)[&rate=6.208444399369336E-4]:1.799524559558E-1)[&rate=6.208444399369336E-4]:1.505451249686E-1,(115[&rate=6.208444399369336E-4]:5.155523177651E-1,(13[&rate=6.208444399369336E-4]:4.895004331189E-1,19[&rate=6.208444399369336E-4]:5.278565975026E-1)[&rate=6.208444399369336E-4]:1.082436654681E-1)[&rate=6.208444399369336E-4]:1.500221006805E-1)[&rate=6.208444399369336E-4]:1.202709266878E-1,((((111[&rate=6.208444399369336E-4]:1.69750576896E-1,106[&rate=6.208444399369336E-4]:1.533122207316E-1)[&rate=6.208444399369336E-4]:1.137053460489E-1,139[&rate=6.208444399369336E-4]:4.587983886982E-1)[&rate=6.208444399369336E-4]:1.178288980075E-1,116[&rate=6.208444399369336E-4]:3.245724921852E-1)[&rate=6.208444399369336E-4]:2.123457544818E-1,(148[&rate=6.208444399369336E-4]:8.589409002636E-2,143[&rate=6.208444399369336E-4]:8.3154363999E-2)[&rate=6.208444399369336E-4]:4.893803210243E-1)[&rate=6.208444399369336E-4]:2.489270984664E-1)[&rate=6.208444399369336E-4]:1.88638786724E-1)[&rate=6.208444399369336E-4]:2.6051893544E-1,(((144[&rate=6.208444399369336E-4]:3.143717299686E-1,(145[&rate=6.208444399369336E-4]:2.914020783484E-1,141[&rate=6.208444399369336E-4]:2.886623523208E-1)[&rate=6.208444399369336E-4]:2.844910367516E-2)[&rate=6.208444399369336E-4]:2.910713301139E-1,142[&rate=6.208444399369336E-4]:6.109225121375E-1)[&rate=6.208444399369336E-4]:8.731748000875E-1,(102[&rate=6.208444399369336E-4]:5.700500726033E-2,((((28[&rate=6.208444399369336E-4]:7.751343643893E-1,21[&rate=6.208444399369336E-4]:7.504768301429E-1)[&rate=6.208444399369336E-4]:1.385100529613E-1,1[&rate=6.208444399369336E-4]:1.273430474877E-1)[&rate=6.208444399369336E-4]:1.637624021548E-1,24[&rate=6.208444399369336E-4]:1.071927367451E0)[&rate=6.208444399369336E-4]:1.204957018456E-1,((23[&rate=6.208444399369336E-4]:5.715448042762E-1,(25[&rate=6.208444399369336E-4]:5.269542218912E-1,20[&rate=6.208444399369336E-4]:5.077761396995E-1)[&rate=6.208444399369336E-4]:5.554948649466E-2)[&rate=6.208444399369336E-4]:3.167602894957E-1,(11[&rate=6.208444399369336E-4]:5.357370722902E-1,140[&rate=6.208444399369336E-4]:5.165589900984E-1)[&rate=6.208444399369336E-4]:2.676365146326E-1)[&rate=6.208444399369336E-4]:2.931590714148E-1)[&rate=6.208444399369336E-4]:2.622577358032E-2)[&rate=6.208444399369336E-4]:1.805169624988E-1)[&rate=6.208444399369336E-4]:5.700275620454E-3)[&rate=6.208444399369336E-4]:5.593081117917E-2,(((6[&rate=6.208444399369336E-4]:7.620827820267E-1,18[&rate=6.208444399369336E-4]:8.250964806568E-1)[&rate=6.208444399369336E-4]:2.108369672108E-2,(10[&rate=6.208444399369336E-4]:3.864423688574E-1,15[&rate=6.208444399369336E-4]:4.247985332409E-1)[&rate=6.208444399369336E-4]:4.131624660547E-1)[&rate=6.208444399369336E-4]:4.261699074381E-2,(3[&rate=6.208444399369336E-4]:5.576333634105E-1,((89[&rate=6.208444399369336E-4]:1.859259939991E-1,88[&rate=6.208444399369336E-4]:1.722273638621E-1)[&rate=6.208444399369336E-4]:1.369014214098E-1,((((86[&rate=6.208444399369336E-4]:9.725115470287E-2,84[&rate=6.208444399369336E-4]:9.725115470287E-2)[&rate=6.208444399369336E-4]:1.15241911635E-1,(85[&rate=6.208444399369336E-4]:2.026290063662E-1,(83[&rate=6.208444399369336E-4]:1.906929375675E-1,93[&rate=6.208444399369336E-4]:2.043915677045E-1)[&rate=6.208444399369336E-4]:1.193606879877E-2)[&rate=6.208444399369336E-4]:9.864059971609E-3)[&rate=6.208444399369336E-4]:2.922591123439E-2,((91[&rate=6.208444399369336E-4]:4.467007530854E-2,90[&rate=6.208444399369336E-4]:4.467007530854E-2)[&rate=6.208444399369336E-4]:1.667374853671E-1,92[&rate=6.208444399369336E-4]:2.114075606756E-1)[&rate=6.208444399369336E-4]:4.401004703364E-2)[&rate=6.208444399369336E-4]:5.007918063047E-2,87[&rate=6.208444399369336E-4]:2.917981582027E-1)[&rate=6.208444399369336E-4]:1.733062706914E-2)[&rate=6.208444399369336E-4]:7.882306055358E-1)[&rate=6.208444399369336E-4]:2.160953115606E-1)[&rate=6.208444399369336E-4]:5.226846555603E-1)[&rate=6.208444399369336E-4]:3.024684339473E-1)[&rate=6.208444399369336E-4]:8.096496610142E-1)[&rate=6.208444399369336E-4]:2.229723423233E-2,((96[&rate=6.208444399369336E-4]:4.157822479145E-1,99[&rate=6.208444399369336E-4]:4.513013735974E-1)[&rate=6.208444399369336E-4]:1.187736004343E-1,98[&rate=6.208444399369336E-4]:5.482170505345E-1)[&rate=6.208444399369336E-4]:3.512302471576E-2)[&rate=6.208444399369336E-4]:6.473132323896E-3)[&rate=6.208444399369336E-4]:7.506787007752E-2,(40[&rate=6.208444399369336E-4]:3.652248340833E-1,39[&rate=6.208444399369336E-4]:3.652248340833E-1)[&rate=6.208444399369336E-4]:1.712409430221E-1)[&rate=6.208444399369336E-4]:2.346889767515E-1,38[&rate=6.208444399369336E-4]:7.028487429278E-1)[&rate=6.208444399369336E-4]:5.237773200577E-1,(((((65[&rate=6.208444399369336E-4]:1.821150468341E-1,(60[&rate=6.208444399369336E-4]:6.760993844276E-2,(62[&rate=6.208444399369336E-4]:1.004446352067E-1,64[&rate=6.208444399369336E-4]:5.934874479566E-2)[&rate=6.208444399369336E-4]:1.589461251538E-1)[&rate=6.208444399369336E-4]:1.145051083914E-1)[&rate=6.208444399369336E-4]:2.409577774332E-1,(61[&rate=6.208444399369336E-4]:6.867495644801E-2,63[&rate=6.208444399369336E-4]:2.757906603697E-2)[&rate=6.208444399369336E-4]:5.461786897371E-1)[&rate=6.208444399369336E-4]:8.151586611557E-1,(128[&rate=6.208444399369336E-4]:1.243684155993E0,((((129[&rate=6.208444399369336E-4]:1.118553936075E-1,(130[&rate=6.208444399369336E-4]:8.535131577316E-2,132[&rate=6.208444399369336E-4]:8.809104180052E-2)[&rate=6.208444399369336E-4]:2.650407783432E-2)[&rate=6.208444399369336E-4]:6.941229627553E-2,131[&rate=6.208444399369336E-4]:1.840074159104E-1)[&rate=6.208444399369336E-4]:3.459894627852E-1,69[&rate=6.208444399369336E-4]:6.752023581478E-1)[&rate=6.208444399369336E-4]:1.120522748214E-1,118[&rate=6.208444399369336E-4]:7.762957288595E-1)[&rate=6.208444399369336E-4]:6.07114454531E-1)[&rate=6.208444399369336E-4]:4.660212395035E-2)[&rate=6.208444399369336E-4]:4.281871271435E-1,(45[&rate=6.208444399369336E-4]:5.839110189199E-1,((((47[&rate=6.208444399369336E-4]:2.813349621222E-1,44[&rate=6.208444399369336E-4]:2.75870481248E-1)[&rate=6.208444399369336E-4]:1.391138860915E-1,51[&rate=6.208444399369336E-4]:3.931264438423E-1)[&rate=6.208444399369336E-4]:1.199012950747E-1,((46[&rate=6.208444399369336E-4]:5.011724128668E-1,(42[&rate=6.208444399369336E-4]:2.875640080082E-1,(41[&rate=6.208444399369336E-4]:1.151516897882E-1,48[&rate=6.208444399369336E-4]:1.588675367826E-1)[&rate=6.208444399369336E-4]:1.669478373458E-1)[&rate=6.208444399369336E-4]:1.644280769898E-1)[&rate=6.208444399369336E-4]:1.474606303429E-2,43[&rate=6.208444399369336E-4]:5.159184759011E-1)[&rate=6.208444399369336E-4]:2.443166738743E-2)[&rate=6.208444399369336E-4]:8.335881854846E-3,(50[&rate=6.208444399369336E-4]:2.864056892821E-1,49[&rate=6.208444399369336E-4]:2.864056892821E-1)[&rate=6.208444399369336E-4]:2.294934506155E-1)[&rate=6.208444399369336E-4]:4.3421715088E-2)[&rate=6.208444399369336E-4]:3.611661758757E-1)[&rate=6.208444399369336E-4]:1.271329717596E-1,((36[&rate=6.208444399369336E-4]:1.472499208657E-1,35[&rate=6.208444399369336E-4]:1.006745783999E-1)[&rate=6.208444399369336E-4]:7.529685232983E-2,(121[&rate=6.208444399369336E-4]:1.628236549427E0,127[&rate=6.208444399369336E-4]:2.069332439838E0)[&rate=6.208444399369336E-4]:6.737622785629E-1)[&rate=6.208444399369336E-4]:1.408678248292E-1)[&rate=6.208444399369336E-4]:3.07421360911E-1)[&rate=6.208444399369336E-4]:7.155097692025E-2)[&rate=6.208444399369336E-4]:8.863197560345E-2)[&rate=6.208444399369336E-4]:8.039703572945E-2,34[&rate=6.208444399369336E-4]:1.82690609305E-3)[&rate=6.208444399369336E-4]:4.996078989869E-2);
tree STATE_83880000 [&joint=-20980.26673762672,lnP=-20980.26673762672] = [&R] (((((134[&rate=5.740346123914359E-4]:5.406632006081E-1,(137[&rate=5.740346123914359E-4]:3.665399106441E-1,133[&rate=5.740346123914359E-4]:3.25444020233E-1)[&rate=5.740346123914359E-4]:2.453561666762E-1)[&rate=5.740346123914359E-4]:1.115126416528E0,(((75[&rate=5.740346123914359E-4]:4.990653739385E-1,(70[&rate=5.740346123914359E-4]:3.735977920177E-1,(74[&rate=5.740346123914359E-4]:3.369129100599E-1,76[&rate=5.740346123914359E-4]:3.369129100599E-1)[&rate=5.740346123914359E-4]:7.504104634123E-2)[&rate=5.740346123914359E-4]:8.711141753739E-2)[&rate=5.740346123914359E-4]:2.804017752784E-1,((77[&rate=5.740346123914359E-4]:4.580271441308E-1,((((78[&rate=5.740346123914359E-4]:8.16399275866E-2,72[&rate=5.740346123914359E-4]:5.972211936728E-2)[&rate=5.740346123914359E-4]:1.908262331004E-1,82[&rate=5.740346123914359E-4]:2.806853387691E-1)[&rate=5.740346123914359E-4]:3.224784556265E-2,(79[&rate=5.740346123914359E-4]:8.476174228071E-2,71[&rate=5.740346123914359E-4]:5.736448200668E-2)[&rate=5.740346123914359E-4]:2.199522639689E-1)[&rate=5.740346123914359E-4]:7.210260532907E-2,73[&rate=5.740346123914359E-4]:4.179125019896E-1)[&rate=5.740346123914359E-4]:4.559409419593E-2)[&rate=5.740346123914359E-4]:2.074542164793E-1,(80[&rate=5.740346123914359E-4]:1.049385501357E-1,81[&rate=5.740346123914359E-4]:1.049385501357E-1)[&rate=5.740346123914359E-4]:5.16707194036E-1)[&rate=5.740346123914359E-4]:1.085063365521E-1)[&rate=5.740346123914359E-4]:8.409583775101E-1,(53[&rate=5.740346123914359E-4]:6.991670024253E-1,(52[&rate=5.740346123914359E-4]:6.258187549667E-1,(103[&rate=5.740346123914359E-4]:5.348476606899E-1,((12[&rate=5.740346123914359E-4]:8.455683861254E-2,5[&rate=5.740346123914359E-4]:4.620067422908E-2)[&rate=5.740346123914359E-4]:4.822826842802E-1,29[&rate=5.740346123914359E-4]:6.736888379612E-1)[&rate=5.740346123914359E-4]:9.403553505744E-2)[&rate=5.740346123914359E-4]:1.755264828838E0)[&rate=5.740346123914359E-4]:8.154496876999E-2)[&rate=5.740346123914359E-4]:1.747954656895E-1)[&rate=5.740346123914359E-4]:2.988463835464E-2)[&rate=5.740346123914359E-4]:2.481537307879E-1,125[&rate=5.740346123914359E-4]:9.416183235962E-1)[&rate=5.740346123914359E-4]:3.498897098138E-2,(((37[&rate=5.740346123914359E-4]:3.195097447702E-1,((((55[&rate=5.740346123914359E-4]:1.982102738934E-1,56[&rate=5.740346123914359E-4]:1.982102738934E-1)[&rate=5.740346123914359E-4]:3.610784130529E-2,54[&rate=5.740346123914359E-4]:2.042634703901E-1)[&rate=5.740346123914359E-4]:1.70413223155E-2,59[&rate=5.740346123914359E-4]:2.595561588258E-1)[&rate=5.740346123914359E-4]:6.138544894585E-3,58[&rate=5.740346123914359E-4]:2.848203867805E-1)[&rate=5.740346123914359E-4]:1.556367492959E-2)[&rate=5.740346123914359E-4]:4.995063813307E-2,57[&rate=5.740346123914359E-4]:3.339412572202E-1)[&rate=5.740346123914359E-4]:3.030972181169E-1,68[&rate=5.740346123914359E-4]:5.85125907031E-1)[&rate=5.740346123914359E-4]:2.248147208798E-1)[&rate=5.740346123914359E-4]:7.264230116191E-1,((((67[&rate=5.740346123914359E-4]:3.222185763168E-1,((138[&rate=5.740346123914359E-4]:1.839534720431E-1,136[&rate=5.740346123914359E-4]:5.244662272786E-2)[&rate=5.740346123914359E-4]:4.317598268739E-1,135[&rate=5.740346123914359E-4]:4.157132989169E-1)[&rate=5.740346123914359E-4]:1.591436784249E0)[&rate=5.740346123914359E-4]:3.404438298912E-2,((123[&rate=5.740346123914359E-4]:2.457714053628E-1,124[&rate=5.740346123914359E-4]:2.430391649256E-1)[&rate=5.740346123914359E-4]:9.013988806447E-2,122[&rate=5.740346123914359E-4]:3.359112934272E-1)[&rate=5.740346123914359E-4]:5.216242162194E-1)[&rate=5.740346123914359E-4]:1.941701620234E-1,((66[&rate=5.740346123914359E-4]:2.745932493024E-1,126[&rate=5.740346123914359E-4]:1.521767438987E0)[&rate=5.740346123914359E-4]:4.281080942974E-2,(120[&rate=5.740346123914359E-4]:1.678113471548E0,119[&rate=5.740346123914359E-4]:1.774003882506E0)[&rate=5.740346123914359E-4]:5.762768885544E-1)[&rate=5.740346123914359E-4]:2.330290625972E-1)[&rate=5.740346123914359E-4]:4.321646398484E-1,((34[&rate=5.740346123914359E-4]:8.785128970903E-2,(33[&rate=5.740346123914359E-4]:6.494188619352E-2,((((((96[&rate=5.740346123914359E-4]:3.852061290927E-1,99[&rate=5.740346123914359E-4]:4.207252547755E-1)[&rate=5.740346123914359E-4]:5.190234075829E-2,98[&rate=5.740346123914359E-4]:4.507696720366E-1)[&rate=5.740346123914359E-4]:7.838281091175E-2,(95[&rate=5.740346123914359E-4]:4.687277699674E-1,(94[&rate=5.740346123914359E-4]:2.584569104788E-1,100[&rate=5.740346123914359E-4]:2.584569104788E-1)[&rate=5.740346123914359E-4]:1.255714059366E-1)[&rate=5.740346123914359E-4]:7.135367472966E-2)[&rate=5.740346123914359E-4]:1.113691486357E-1,((101[&rate=5.740346123914359E-4]:6.946049535189E-1,(((((((148[&rate=5.740346123914359E-4]:2.096745175343E-1,143[&rate=5.740346123914359E-4]:2.06934791507E-1)[&rate=5.740346123914359E-4]:3.573905586377E-1,116[&rate=5.740346123914359E-4]:5.287089117884E-1)[&rate=5.740346123914359E-4]:1.069077819255E-2,((111[&rate=5.740346123914359E-4]:4.018365899649E-3,139[&rate=5.740346123914359E-4]:1.79360831653E-1)[&rate=5.740346123914359E-4]:2.813035333297E-1,106[&rate=5.740346123914359E-4]:2.688835430649E-1)[&rate=5.740346123914359E-4]:3.307901195187E-1)[&rate=5.740346123914359E-4]:2.359527260934E-1,((13[&rate=5.740346123914359E-4]:4.683678091874E-1,19[&rate=5.740346123914359E-4]:5.067239735711E-1)[&rate=5.740346123914359E-4]:3.045057748863E-1,(((107[&rate=5.740346123914359E-4]:4.008622681613E-1,109[&rate=5.740346123914359E-4]:4.20040350353E-1)[&rate=5.740346123914359E-4]:1.423123465115E-1,(108[&rate=5.740346123914359E-4]:3.640569236738E-1,(104[&rate=5.740346123914359E-4]:1.780054957227E-1,114[&rate=5.740346123914359E-4]:1.177315231199E-1)[&rate=5.740346123914359E-4]:1.887911539785E-1)[&rate=5.740346123914359E-4]:1.763779649716E-1)[&rate=5.740346123914359E-4]:1.417618836794E-1,115[&rate=5.740346123914359E-4]:6.246625257494E-1)[&rate=5.740346123914359E-4]:6.601927750249E-2)[&rate=5.740346123914359E-4]:8.46706128224E-2)[&rate=5.740346123914359E-4]:4.496242354844E-1,(((113[&rate=5.740346123914359E-4]:5.682347490649E-1,(((30[&rate=5.740346123914359E-4]:3.292445234305E-1,4[&rate=5.740346123914359E-4]:1.566417837044E-1)[&rate=5.740346123914359E-4]:1.979006957049E-1,(17[&rate=5.740346123914359E-4]:2.753535416983E-1,14[&rate=5.740346123914359E-4]:2.369973773147E-1)[&rate=5.740346123914359E-4]:1.750793486698E-1)[&rate=5.740346123914359E-4]:1.441257163163E-1,9[&rate=5.740346123914359E-4]:5.479832642188E-1)[&rate=5.740346123914359E-4]:1.203230676407E-2)[&rate=5.740346123914359E-4]:2.807913024801E-2,(117[&rate=5.740346123914359E-4]:3.964922538804E-1,112[&rate=5.740346123914359E-4]:3.937525278528E-1)[&rate=5.740346123914359E-4]:2.025613514601E-1)[&rate=5.740346123914359E-4]:1.440298016562E-1,(110[&rate=5.740346123914359E-4]:6.418671868678E-1,105[&rate=5.740346123914359E-4]:6.199493786487E-1)[&rate=5.740346123914359E-4]:9.299704204655E-2)[&rate=5.740346123914359E-4]:5.668247514115E-1)[&rate=5.740346123914359E-4]:1.057667023309E-1,((((144[&rate=5.740346123914359E-4]:5.58430046415E-1,141[&rate=5.740346123914359E-4]:5.611697724423E-1)[&rate=5.740346123914359E-4]:3.118590597978E-2,145[&rate=5.740346123914359E-4]:5.950954044497E-1)[&rate=5.740346123914359E-4]:2.456563094386E-1,142[&rate=5.740346123914359E-4]:8.407517138883E-1)[&rate=5.740346123914359E-4]:6.899713834947E-1,(102[&rate=5.740346123914359E-4]:2.511157517599E-1,((((28[&rate=5.740346123914359E-4]:6.575203793198E-1,21[&rate=5.740346123914359E-4]:6.328628450734E-1)[&rate=5.740346123914359E-4]:1.772632120134E-1,1[&rate=5.740346123914359E-4]:4.848222147027E-2)[&rate=5.740346123914359E-4]:1.248718627684E-2,24[&rate=5.740346123914359E-4]:8.417913255553E-1)[&rate=5.740346123914359E-4]:4.429788293444E-1,((140[&rate=5.740346123914359E-4]:5.263563068604E-1,11[&rate=5.740346123914359E-4]:5.455343890522E-1)[&rate=5.740346123914359E-4]:2.132270968872E-1,((25[&rate=5.740346123914359E-4]:3.844820400763E-1,20[&rate=5.740346123914359E-4]:3.653039578845E-1)[&rate=5.740346123914359E-4]:3.366836271184E-1,23[&rate=5.740346123914359E-4]:7.10206763085E-1)[&rate=5.740346123914359E-4]:1.334862297036E-1)[&rate=5.740346123914359E-4]:4.301182580015E-1)[&rate=5.740346123914359E-4]:1.279894324765E-1)[&rate=5.740346123914359E-4]:3.303200315733E-2)[&rate=5.740346123914359E-4]:5.481477705465E-2)[&rate=5.740346123914359E-4]:2.145816077913E-2,((3[&rate=5.740346123914359E-4]:5.415265321705E-1,(18[&rate=5.740346123914359E-4]:5.879364719817E-1,((10[&rate=5.740346123914359E-4]:3.655770739725E-1,15[&rate=5.740346123914359E-4]:4.039332383559E-1)[&rate=5.740346123914359E-4]:1.141187953833E-1,6[&rate=5.740346123914359E-4]:4.632575131914E-1)[&rate=5.740346123914359E-4]:6.166526016011E-2)[&rate=5.740346123914359E-4]:6.865855333938E-2)[&rate=5.740346123914359E-4]:1.601948796233E-1,((89[&rate=5.740346123914359E-4]:1.154770426819E-1,88[&rate=5.740346123914359E-4]:1.017784125448E-1)[&rate=5.740346123914359E-4]:1.846527174236E-1,((87[&rate=5.740346123914359E-4]:1.218855521183E-1,((91[&rate=5.740346123914359E-4]:9.588697731566E-2,90[&rate=5.740346123914359E-4]:9.588697731566E-2)[&rate=5.740346123914359E-4]:1.616335584899E-2,92[&rate=5.740346123914359E-4]:1.120503331647E-1)[&rate=5.740346123914359E-4]:2.353384909063E-2)[&rate=5.740346123914359E-4]:6.290071190009E-2,((83[&rate=5.740346123914359E-4]:1.406794331105E-1,85[&rate=5.740346123914359E-4]:1.406794331105E-1)[&rate=5.740346123914359E-4]:3.575833987572E-3,(86[&rate=5.740346123914359E-4]:7.901935706484E-2,(93[&rate=5.740346123914359E-4]:5.023587698016E-2,84[&rate=5.740346123914359E-4]:3.653724684314E-2)[&rate=5.740346123914359E-4]:4.24821102217E-2)[&rate=5.740346123914359E-4]:6.523591003319E-2)[&rate=5.740346123914359E-4]:4.053099692032E-2)[&rate=5.740346123914359E-4]:1.016448659501E-1)[&rate=5.740346123914359E-4]:9.550163092224E-1)[&rate=5.740346123914359E-4]:6.559595549299E-1)[&rate=5.740346123914359E-4]:3.396637128228E-1)[&rate=5.740346123914359E-4]:6.998040754947E-1,(97[&rate=5.740346123914359E-4]:3.498848339142E-1,((40[&rate=5.740346123914359E-4]:4.008810722597E-1,146[&rate=5.740346123914359E-4]:5.210996514946E-1)[&rate=5.740346123914359E-4]:1.917783241727E-2,((2[&rate=5.740346123914359E-4]:6.638693795936E-1,(((22[&rate=5.740346123914359E-4]:4.342093982889E-1,27[&rate=5.740346123914359E-4]:4.506477544533E-1)[&rate=5.740346123914359E-4]:2.396110920677E-1,31[&rate=5.740346123914359E-4]:7.286150109046E-1)[&rate=5.740346123914359E-4]:2.022524343446E-2,((7[&rate=5.740346123914359E-4]:4.142688370829E-1,8[&rate=5.740346123914359E-4]:4.142688370829E-1)[&rate=5.740346123914359E-4]:1.6630480479E-1,26[&rate=5.740346123914359E-4]:6.874229569415E-1)[&rate=5.740346123914359E-4]:1.758168095924E-2)[&rate=5.740346123914359E-4]:1.424263855286E-1)[&rate=5.740346123914359E-4]:1.69011533676E0,((39[&rate=5.740346123914359E-4]:3.770696080775E-1,147[&rate=5.740346123914359E-4]:4.344466572578E-1)[&rate=5.740346123914359E-4]:1.651568979078E-2,16[&rate=5.740346123914359E-4]:2.479078223985E0)[&rate=5.740346123914359E-4]:3.67361565582E-3)[&rate=5.740346123914359E-4]:2.279999115289E-2)[&rate=5.740346123914359E-4]:8.641806034633E-4)[&rate=5.740346123914359E-4]:3.217847393953E-4)[&rate=5.740346123914359E-4]:9.086146101798E-2)[&rate=5.740346123914359E-4]:2.019472193131E-1,38[&rate=5.740346123914359E-4]:6.457475394218E-1)[&rate=5.740346123914359E-4]:7.866827941683E-1,(((((62[&rate=5.740346123914359E-4]:3.293115556905E-1,60[&rate=5.740346123914359E-4]:1.375307337727E-1)[&rate=5.740346123914359E-4]:1.888524341161E-1,(64[&rate=5.740346123914359E-4]:2.346747134138E-1,65[&rate=5.740346123914359E-4]:8.398978190713E-2)[&rate=5.740346123914359E-4]:2.423933859817E-1)[&rate=5.740346123914359E-4]:8.309458445512E-1,(61[&rate=5.740346123914359E-4]:5.175218561881E-1,63[&rate=5.740346123914359E-4]:4.764259657771E-1)[&rate=5.740346123914359E-4]:8.315879781697E-1)[&rate=5.740346123914359E-4]:6.260526530296E-1,((((69[&rate=5.740346123914359E-4]:5.523401026775E-1,118[&rate=5.740346123914359E-4]:5.413811985679E-1)[&rate=5.740346123914359E-4]:3.41613067704E-2,((129[&rate=5.740346123914359E-4]:1.27011483752E-1,132[&rate=5.740346123914359E-4]:1.297512097794E-1)[&rate=5.740346123914359E-4]:1.016502260679E-1,(131[&rate=5.740346123914359E-4]:1.95965569103E-1,130[&rate=5.740346123914359E-4]:1.932258430756E-1)[&rate=5.740346123914359E-4]:3.543586674427E-2)[&rate=5.740346123914359E-4]:2.098944941485E-1)[&rate=5.740346123914359E-4]:1.3092382356E0,128[&rate=5.740346123914359E-4]:1.745054713541E0)[&rate=5.740346123914359E-4]:3.854499983669E-2,(((50[&rate=5.740346123914359E-4]:4.851140172916E-1,49[&rate=5.740346123914359E-4]:4.851140172916E-1)[&rate=5.740346123914359E-4]:7.926051212271E-2,((51[&rate=5.740346123914359E-4]:4.963073575757E-1,47[&rate=5.740346123914359E-4]:5.236297619472E-1)[&rate=5.740346123914359E-4]:2.588746035714E-2,((((41[&rate=5.740346123914359E-4]:3.045041630727E-1,42[&rate=5.740346123914359E-4]:3.09968643947E-1)[&rate=5.740346123914359E-4]:1.639204666343E-2,48[&rate=5.740346123914359E-4]:3.646120567306E-1)[&rate=5.740346123914359E-4]:5.142348452955E-2,46[&rate=5.740346123914359E-4]:4.269645030087E-1)[&rate=5.740346123914359E-4]:2.604591925058E-2,43[&rate=5.740346123914359E-4]:4.530104222592E-1)[&rate=5.740346123914359E-4]:9.650680004511E-2)[&rate=5.740346123914359E-4]:4.764419235572E-2)[&rate=5.740346123914359E-4]:5.143847303818E-2,(45[&rate=5.740346123914359E-4]:5.36922127528E-1,44[&rate=5.740346123914359E-4]:5.396543679651E-1)[&rate=5.740346123914359E-4]:1.034810388589E-1)[&rate=5.740346123914359E-4]:3.698003346995E-1)[&rate=5.740346123914359E-4]:5.183674661242E-2)[&rate=5.740346123914359E-4]:1.240919189691E-1,((35[&rate=5.740346123914359E-4]:2.689038171206E-1,36[&rate=5.740346123914359E-4]:3.154791595864E-1)[&rate=5.740346123914359E-4]:3.654743270756E-2,(121[&rate=5.740346123914359E-4]:1.953400156483E0,127[&rate=5.740346123914359E-4]:2.394496046894E0)[&rate=5.740346123914359E-4]:4.780784906057E-1)[&rate=5.740346123914359E-4]:1.253100058433E-1)[&rate=5.740346123914359E-4]:3.993036314032E-1)[&rate=5.740346123914359E-4]:1.143290539133E-1)[&rate=5.740346123914359E-4]:6.471047351137E-3)[&rate=5.740346123914359E-4]:9.347652570594E-3,32[&rate=5.740346123914359E-4]:7.528113406054E-2)[&rate=5.740346123914359E-4]:2.238512026798E-2)[&rate=5.740346123914359E-4]:6.045240579927E-3);
tree STATE_83970000 [&joint=-20969.656196538643,lnP=-20969.656196538643] = [&R] ((33[&rate=5.956771783672692E-4]:9.107902080289E-3,(34[&rate=5.956771783672692E-4]:5.529063096754E-3,((((57[&rate=5.956771783672692E-4]:3.627288549305E-1,((59[&rate=5.956771783672692E-4]:2.878293110962E-1,((37[&rate=5.956771783672692E-4]:1.439981832164E-1,54[&rate=5.956771783672692E-4]:6.7495450976E-2)[&rate=5.956771783672692E-4]:9.733157274145E-2,58[&rate=5.956771783672692E-4]:2.222040728978E-1)[&rate=5.956771783672692E-4]:8.475092125849E-2)[&rate=5.956771783672692E-4]:3.539991406336E-2,(55[&rate=5.956771783672692E-4]:1.540851558463E-1,56[&rate=5.956771783672692E-4]:1.540851558463E-1)[&rate=5.956771783672692E-4]:1.609473480016E-1)[&rate=5.956771783672692E-4]:3.676738933383E-2)[&rate=5.956771783672692E-4]:3.548109065753E-1,68[&rate=5.956771783672692E-4]:6.656271931997E-1)[&rate=5.956771783672692E-4]:3.948342081183E-1,(125[&rate=5.956771783672692E-4]:8.892154831108E-1,(((((76[&rate=5.956771783672692E-4]:3.596930970752E-1,74[&rate=5.956771783672692E-4]:3.596930970752E-1)[&rate=5.956771783672692E-4]:1.302921740469E-1,70[&rate=5.956771783672692E-4]:4.516291067386E-1)[&rate=5.956771783672692E-4]:1.073939264921E-1,75[&rate=5.956771783672692E-4]:5.973791976142E-1)[&rate=5.956771783672692E-4]:1.945236203322E-1,((((((78[&rate=5.956771783672692E-4]:1.049061326654E-1,72[&rate=5.956771783672692E-4]:8.298832444613E-2)[&rate=5.956771783672692E-4]:9.025067195553E-2,(71[&rate=5.956771783672692E-4]:9.772124959415E-4,79[&rate=5.956771783672692E-4]:2.837447276997E-2)[&rate=5.956771783672692E-4]:1.66782331851E-1)[&rate=5.956771783672692E-4]:1.195046044219E-1,82[&rate=5.956771783672692E-4]:3.228805871249E-1)[&rate=5.956771783672692E-4]:6.150654791235E-2,(80[&rate=5.956771783672692E-4]:1.377073243112E-2,81[&rate=5.956771783672692E-4]:1.377073243112E-2)[&rate=5.956771783672692E-4]:3.541780464418E-1)[&rate=5.956771783672692E-4]:4.831950245218E-2,77[&rate=5.956771783672692E-4]:4.601038977635E-1)[&rate=5.956771783672692E-4]:8.107994759894E-4,73[&rate=5.956771783672692E-4]:4.663941492942E-1)[&rate=5.956771783672692E-4]:3.255086686522E-1)[&rate=5.956771783672692E-4]:6.424089259397E-1,(((134[&rate=5.956771783672692E-4]:4.480975827199E-1,133[&rate=5.956771783672692E-4]:4.782345690211E-1)[&rate=5.956771783672692E-4]:4.376403866749E-2,137[&rate=5.956771783672692E-4]:5.630944980996E-1)[&rate=5.956771783672692E-4]:9.298793454731E-1,(((103[&rate=5.956771783672692E-4]:6.133627618022E-1,((12[&rate=5.956771783672692E-4]:1.517310710012E-1,5[&rate=5.956771783672692E-4]:1.133749066178E-1)[&rate=5.956771783672692E-4]:3.656143672253E-1,29[&rate=5.956771783672692E-4]:6.241947532951E-1)[&rate=5.956771783672692E-4]:2.220447208359E-1)[&rate=5.956771783672692E-4]:1.286534324812E0,52[&rate=5.956771783672692E-4]:2.356033520535E-1)[&rate=5.956771783672692E-4]:4.121457309439E-1,53[&rate=5.956771783672692E-4]:6.39552361686E-1)[&rate=5.956771783672692E-4]:3.024609450746E-2)[&rate=5.956771783672692E-4]:1.805022908055E-2)[&rate=5.956771783672692E-4]:4.11749311498E-1)[&rate=5.956771783672692E-4]:3.379125848739E-1)[&rate=5.956771783672692E-4]:3.148682193095E-1,((((126[&rate=5.956771783672692E-4]:9.993396365768E-1,(120[&rate=5.956771783672692E-4]:1.073023206122E0,(((138[&rate=5.956771783672692E-4]:1.422735780535E-1,136[&rate=5.956771783672692E-4]:1.076672873831E-2)[&rate=5.956771783672692E-4]:4.194220299838E-1,135[&rate=5.956771783672692E-4]:3.616956080372E-1)[&rate=5.956771783672692E-4]:1.407184153684E-1,119[&rate=5.956771783672692E-4]:8.503592288851E-1)[&rate=5.956771783672692E-4]:3.185543881961E-1)[&rate=5.956771783672692E-4]:6.161285421394E-1)[&rate=5.956771783672692E-4]:4.142883984935E-1,66[&rate=5.956771783672692E-4]:1.664538453854E-1)[&rate=5.956771783672692E-4]:1.152545275043E-2,(((123[&rate=5.956771783672692E-4]:1.705091409698E-1,124[&rate=5.956771783672692E-4]:1.677769005327E-1)[&rate=5.956771783672692E-4]:1.616008897735E-1,122[&rate=5.956771783672692E-4]:3.321100307433E-1)[&rate=5.956771783672692E-4]:2.446629543871E-1,67[&rate=5.956771783672692E-4]:7.550043478977E-2)[&rate=5.956771783672692E-4]:1.02478863346E-1)[&rate=5.956771783672692E-4]:5.230256274116E-1,(((((94[&rate=5.956771783672692E-4]:4.041892696907E-1,16[&rate=5.956771783672692E-4]:2.435037387065E0)[&rate=5.956771783672692E-4]:2.69712072094E-1,((96[&rate=5.956771783672692E-4]:2.756375874023E-1,99[&rate=5.956771783672692E-4]:3.111567130851E-1)[&rate=5.956771783672692E-4]:2.676891092574E-1,(95[&rate=5.956771783672692E-4]:3.145630272244E-1,100[&rate=5.956771783672692E-4]:2.298635736724E-1)[&rate=5.956771783672692E-4]:2.533538333696E-1)[&rate=5.956771783672692E-4]:1.906839347428E-1)[&rate=5.956771783672692E-4]:2.46218485503E-2,(((((((2[&rate=5.956771783672692E-4]:7.61420832634E-1,((26[&rate=5.956771783672692E-4]:5.855187627167E-1,(7[&rate=5.956771783672692E-4]:3.3535267851E-1,8[&rate=5.956771783672692E-4]:3.3535267851E-1)[&rate=5.956771783672692E-4]:1.433167691381E-1)[&rate=5.956771783672692E-4]:7.642403589439E-2,((22[&rate=5.956771783672692E-4]:3.958905076653E-1,27[&rate=5.956771783672692E-4]:4.123288638297E-1)[&rate=5.956771783672692E-4]:2.320911457524E-1,31[&rate=5.956771783672692E-4]:6.827761739658E-1)[&rate=5.956771783672692E-4]:2.300224108366E-2)[&rate=5.956771783672692E-4]:2.830396778586E-1)[&rate=5.956771783672692E-4]:1.510318852182E0,146[&rate=5.956771783672692E-4]:4.352324612212E-1)[&rate=5.956771783672692E-4]:8.308681324912E-2,(98[&rate=5.956771783672692E-4]:3.671352602447E-1,39[&rate=5.956771783672692E-4]:2.387199596984E-1)[&rate=5.956771783672692E-4]:1.59380735537E-1)[&rate=5.956771783672692E-4]:3.63700362034E-2,97[&rate=5.956771783672692E-4]:3.634324800727E-1)[&rate=5.956771783672692E-4]:2.989430766788E-2,(101[&rate=5.956771783672692E-4]:4.007741585776E-1,(((((144[&rate=5.956771783672692E-4]:5.551298476088E-1,(145[&rate=5.956771783672692E-4]:4.656341706265E-1,141[&rate=5.956771783672692E-4]:4.628944445989E-1)[&rate=5.956771783672692E-4]:9.49751290373E-2)[&rate=5.956771783672692E-4]:2.554385496653E-1,142[&rate=5.956771783672692E-4]:8.16047849329E-1)[&rate=5.956771783672692E-4]:5.126955830823E-1,(102[&rate=5.956771783672692E-4]:1.078711884822E-2,((1[&rate=5.956771783672692E-4]:7.893514204843E-2,((28[&rate=5.956771783672692E-4]:4.252622218002E-1,21[&rate=5.956771783672692E-4]:4.006046875538E-1)[&rate=5.956771783672692E-4]:2.40183402738E-1,24[&rate=5.956771783672692E-4]:6.599661724835E-1)[&rate=5.956771783672692E-4]:1.997908873731E-1)[&rate=5.956771783672692E-4]:1.352567431294E-1,((140[&rate=5.956771783672692E-4]:4.263567511742E-1,11[&rate=5.956771783672692E-4]:4.455348333659E-1)[&rate=5.956771783672692E-4]:1.086377526007E-1,((20[&rate=5.956771783672692E-4]:3.998741832328E-1,25[&rate=5.956771783672692E-4]:4.190522654245E-1)[&rate=5.956771783672692E-4]:5.18892291031E-2,23[&rate=5.956771783672692E-4]:4.599825904179E-1)[&rate=5.956771783672692E-4]:1.791215023979E-1)[&rate=5.956771783672692E-4]:3.449508060605E-1)[&rate=5.956771783672692E-4]:1.774171514785E-1)[&rate=5.956771783672692E-4]:7.138097109731E-2)[&rate=5.956771783672692E-4]:2.012358151175E-2,((((115[&rate=5.956771783672692E-4]:4.599827602882E-1,(13[&rate=5.956771783672692E-4]:3.798360723619E-1,19[&rate=5.956771783672692E-4]:4.181922367455E-1)[&rate=5.956771783672692E-4]:1.623384687483E-1)[&rate=5.956771783672692E-4]:1.769353276617E-1,((108[&rate=5.956771783672692E-4]:2.683425466552E-1,(104[&rate=5.956771783672692E-4]:1.406919520807E-1,114[&rate=5.956771783672692E-4]:8.041797947794E-2)[&rate=5.956771783672692E-4]:1.303903206018E-1)[&rate=5.956771783672692E-4]:7.44640951835E-2,(109[&rate=5.956771783672692E-4]:3.530099977425E-1,107[&rate=5.956771783672692E-4]:3.338319155508E-1)[&rate=5.956771783672692E-4]:1.171445231528E-2)[&rate=5.956771783672692E-4]:3.516456926867E-1)[&rate=5.956771783672692E-4]:3.0678978517E-2,((148[&rate=5.956771783672692E-4]:2.5587485479E-1,143[&rate=5.956771783672692E-4]:2.531351287626E-1)[&rate=5.956771783672692E-4]:3.64706510749E-1,((106[&rate=5.956771783672692E-4]:3.106960871268E-1,(139[&rate=5.956771783672692E-4]:2.679231237463E-1,111[&rate=5.956771783672692E-4]:9.258065799296E-2)[&rate=5.956771783672692E-4]:2.345537852983E-1)[&rate=5.956771783672692E-4]:2.462762145799E-1,116[&rate=5.956771783672692E-4]:4.96698329104E-1)[&rate=5.956771783672692E-4]:8.552687205122E-2)[&rate=5.956771783672692E-4]:8.537186531176E-2)[&rate=5.956771783672692E-4]:1.878162534082E-1,(((((112[&rate=5.956771783672692E-4]:5.410972945781E-1,(117[&rate=5.956771783672692E-4]:4.41410007012E-1,9[&rate=5.956771783672692E-4]:4.304511029024E-1)[&rate=5.956771783672692E-4]:1.024270135937E-1)[&rate=5.956771783672692E-4]:1.815366776154E-2,110[&rate=5.956771783672692E-4]:5.537715102849E-1)[&rate=5.956771783672692E-4]:2.17074949616E-3,((30[&rate=5.956771783672692E-4]:4.421998213108E-1,4[&rate=5.956771783672692E-4]:2.695970815847E-1)[&rate=5.956771783672692E-4]:2.277528434175E-1,113[&rate=5.956771783672692E-4]:5.548841715774E-1)[&rate=5.956771783672692E-4]:6.537540258365E-3)[&rate=5.956771783672692E-4]:3.277690257076E-2,105[&rate=5.956771783672692E-4]:5.668013541328E-1)[&rate=5.956771783672692E-4]:1.32140260243E-2,(17[&rate=5.956771783672692E-4]:5.014658953506E-1,14[&rate=5.956771783672692E-4]:4.631097309669E-1)[&rate=5.956771783672692E-4]:1.443029094639E-1)[&rate=5.956771783672692E-4]:3.301924602662E-1)[&rate=5.956771783672692E-4]:2.386591734998E-1)[&rate=5.956771783672692E-4]:1.232470238235E-1,((((6[&rate=5.956771783672692E-4]:3.881233029865E-1,(10[&rate=5.956771783672692E-4]:3.139419588455E-1,15[&rate=5.956771783672692E-4]:3.522981232289E-1)[&rate=5.956771783672692E-4]:9.061970030535E-2)[&rate=5.956771783672692E-4]:9.95554288638E-3,18[&rate=5.956771783672692E-4]:4.61092544503E-1)[&rate=5.956771783672692E-4]:1.910351118949E-1,3[&rate=5.956771783672692E-4]:5.370591632472E-1)[&rate=5.956771783672692E-4]:9.134026278374E-2,((((91[&rate=5.956771783672692E-4]:2.004756654719E-2,90[&rate=5.956771783672692E-4]:2.004756654719E-2)[&rate=5.956771783672692E-4]:8.141119304413E-2,92[&rate=5.956771783672692E-4]:1.014587595913E-1)[&rate=5.956771783672692E-4]:1.423946014617E-1,(87[&rate=5.956771783672692E-4]:2.121884052078E-1,((((84[&rate=5.956771783672692E-4]:3.723664426513E-2,93[&rate=5.956771783672692E-4]:5.093527440215E-2)[&rate=5.956771783672692E-4]:5.647532727447E-2,83[&rate=5.956771783672692E-4]:9.37119715396E-2)[&rate=5.956771783672692E-4]:1.542249368369E-2,85[&rate=5.956771783672692E-4]:1.091344652233E-1)[&rate=5.956771783672692E-4]:5.674284443772E-3,86[&rate=5.956771783672692E-4]:1.148087496671E-1)[&rate=5.956771783672692E-4]:9.737965554069E-2)[&rate=5.956771783672692E-4]:1.796632570822E-2)[&rate=5.956771783672692E-4]:1.737675064425E-1,(89[&rate=5.956771783672692E-4]:1.110111306406E-1,88[&rate=5.956771783672692E-4]:9.731250050359E-2)[&rate=5.956771783672692E-4]:3.066097368549E-1)[&rate=5.956771783672692E-4]:7.642032160696E-1)[&rate=5.956771783672692E-4]:5.943995432225E-1)[&rate=5.956771783672692E-4]:1.807149153517E-1)[&rate=5.956771783672692E-4]:1.036755039523E0)[&rate=5.956771783672692E-4]:2.202334570805E-3,147[&rate=5.956771783672692E-4]:5.239444228579E-1)[&rate=5.956771783672692E-4]:4.084590202137E-2,40[&rate=5.956771783672692E-4]:5.074132756989E-1)[&rate=5.956771783672692E-4]:1.364651058931E-1)[&rate=5.956771783672692E-4]:1.714233327364E-1,38[&rate=5.956771783672692E-4]:7.469957033994E-1)[&rate=5.956771783672692E-4]:3.429003286279E-1,((36[&rate=5.956771783672692E-4]:1.253762350648E-1,(35[&rate=5.956771783672692E-4]:6.953676115133E-3,(121[&rate=5.956771783672692E-4]:1.823531836783E0,127[&rate=5.956771783672692E-4]:2.264627727194E0)[&rate=5.956771783672692E-4]:3.094492365922E-1)[&rate=5.956771783672692E-4]:7.184721648395E-2)[&rate=5.956771783672692E-4]:1.279527505889E-1,(((((65[&rate=5.956771783672692E-4]:2.345071893574E-1,((64[&rate=5.956771783672692E-4]:1.688594034565E-1,62[&rate=5.956771783672692E-4]:2.099552938675E-1)[&rate=5.956771783672692E-4]:1.286684571126E-1,60[&rate=5.956771783672692E-4]:1.468429290624E-1)[&rate=5.956771783672692E-4]:8.766426029503E-2)[&rate=5.956771783672692E-4]:5.035471675624E-2,(61[&rate=5.956771783672692E-4]:6.021341538552E-2,63[&rate=5.956771783672692E-4]:1.911752497448E-2)[&rate=5.956771783672692E-4]:4.164293126459E-1)[&rate=5.956771783672692E-4]:4.74176753986E-1,128[&rate=5.956771783672692E-4]:8.110934546201E-1)[&rate=5.956771783672692E-4]:7.105533822185E-1,((69[&rate=5.956771783672692E-4]:5.79614173642E-1,118[&rate=5.956771783672692E-4]:5.686552695323E-1)[&rate=5.956771783672692E-4]:2.415843213402E-1,((129[&rate=5.956771783672692E-4]:1.809499296603E-2,132[&rate=5.956771783672692E-4]:2.083471899339E-2)[&rate=5.956771783672692E-4]:2.195607036381E-1,(130[&rate=5.956771783672692E-4]:8.578182560449E-2,131[&rate=5.956771783672692E-4]:8.852155163185E-2)[&rate=5.956771783672692E-4]:1.518738709996E-1)[&rate=5.956771783672692E-4]:4.355975928985E-1)[&rate=5.956771783672692E-4]:8.511332733633E-1)[&rate=5.956771783672692E-4]:2.222260794008E-2,((((46[&rate=5.956771783672692E-4]:4.476001974885E-1,((42[&rate=5.956771783672692E-4]:1.608783086646E-1,41[&rate=5.956771783672692E-4]:1.554138277904E-1)[&rate=5.956771783672692E-4]:1.770377093793E-1,48[&rate=5.956771783672692E-4]:3.761673841641E-1)[&rate=5.956771783672692E-4]:6.050385157587E-2)[&rate=5.956771783672692E-4]:3.836387082994E-3,43[&rate=5.956771783672692E-4]:4.514365845715E-1)[&rate=5.956771783672692E-4]:5.784976427637E-2,((49[&rate=5.956771783672692E-4]:1.819668619453E-1,50[&rate=5.956771783672692E-4]:1.819668619453E-1)[&rate=5.956771783672692E-4]:2.270951667185E-1,51[&rate=5.956771783672692E-4]:4.145265095381E-1)[&rate=5.956771783672692E-4]:6.743743493833E-2)[&rate=5.956771783672692E-4]:7.530661285245E-2,((47[&rate=5.956771783672692E-4]:2.350906881985E-1,44[&rate=5.956771783672692E-4]:2.296262073243E-1)[&rate=5.956771783672692E-4]:2.828498505783E-1,45[&rate=5.956771783672692E-4]:5.097438174654E-1)[&rate=5.956771783672692E-4]:6.66524229235E-2)[&rate=5.956771783672692E-4]:1.940769920984E-1)[&rate=5.956771783672692E-4]:1.91651321697E-1)[&rate=5.956771783672692E-4]:2.807769423238E-1)[&rate=5.956771783672692E-4]:2.134743400357E-1)[&rate=5.956771783672692E-4]:1.266040573078E-1)[&rate=5.956771783672692E-4]:4.093377887164E-2)[&rate=5.956771783672692E-4]:2.001719514791E-2)[&rate=5.956771783672692E-4]:1.660871687459E-2,32[&rate=5.956771783672692E-4]:2.023716690016E-2);
tree STATE_84060000 [&joint=-20962.037396175467,lnP=-20962.037396175467] = [&R] ((((126[&rate=6.070240158457438E-4]:1.056016766156E0,(((138[&rate=6.070240158457438E-4]:1.708035074439E-1,136[&rate=6.070240158457438E-4]:3.929665812866E-2)[&rate=6.070240158457438E-4]:2.184654173691E-1,135[&rate=6.070240158457438E-4]:1.892689248129E-1)[&rate=6.070240158457438E-4]:2.000123065646E-1,(119[&rate=6.070240158457438E-4]:6.509446927639E-1,120[&rate=6.070240158457438E-4]:5.55054281805E-1)[&rate=6.070240158457438E-4]:8.628174409307E-2)[&rate=6.070240158457438E-4]:1.104492851943E0)[&rate=6.070240158457438E-4]:5.491917112547E-1,((((124[&rate=6.070240158457438E-4]:2.570198869763E-1,123[&rate=6.070240158457438E-4]:2.597521274134E-1)[&rate=6.070240158457438E-4]:3.121495605974E-2,122[&rate=6.070240158457438E-4]:2.909670834732E-1)[&rate=6.070240158457438E-4]:3.079516445972E-1,67[&rate=6.070240158457438E-4]:9.764617772971E-2)[&rate=6.070240158457438E-4]:1.768290282074E-1,66[&rate=6.070240158457438E-4]:2.744752059371E-1)[&rate=6.070240158457438E-4]:8.355908178883E-2)[&rate=6.070240158457438E-4]:5.884059640185E-1,34[&rate=6.070240158457438E-4]:8.342655311431E-2)[&rate=6.070240158457438E-4]:2.638280422203E-2,((32[&rate=6.070240158457438E-4]:8.632283068918E-3,(((57[&rate=6.070240158457438E-4]:3.762866933866E-1,((55[&rate=6.070240158457438E-4]:2.097697166908E-1,56[&rate=6.070240158457438E-4]:2.097697166908E-1)[&rate=6.070240158457438E-4]:8.709004420502E-2,(37[&rate=6.070240158457438E-4]:2.406512059401E-1,((59[&rate=6.070240158457438E-4]:1.732760900939E-1,54[&rate=6.070240158457438E-4]:1.350247239736E-1)[&rate=6.070240158457438E-4]:2.274324991635E-2,58[&rate=6.070240158457438E-4]:2.151450230703E-1)[&rate=6.070240158457438E-4]:6.380499809688E-3)[&rate=6.070240158457438E-4]:1.026566423876E-1)[&rate=6.070240158457438E-4]:6.849797074201E-2)[&rate=6.070240158457438E-4]:8.870697236842E-2,68[&rate=6.070240158457438E-4]:4.130810974489E-1)[&rate=6.070240158457438E-4]:5.478630486671E-1,(125[&rate=6.070240158457438E-4]:6.288925408437E-1,(((((((76[&rate=6.070240158457438E-4]:3.422810362631E-1,70[&rate=6.070240158457438E-4]:3.039248718796E-1)[&rate=6.070240158457438E-4]:6.354036318202E-3,74[&rate=6.070240158457438E-4]:3.486350725813E-1)[&rate=6.070240158457438E-4]:3.766390837064E-2,75[&rate=6.070240158457438E-4]:3.862989809519E-1)[&rate=6.070240158457438E-4]:6.95691228095E-2,((71[&rate=6.070240158457438E-4]:2.600117848576E-1,((79[&rate=6.070240158457438E-4]:1.209597836517E-1,((78[&rate=6.070240158457438E-4]:3.100815484591E-2,72[&rate=6.070240158457438E-4]:9.090346626596E-3)[&rate=6.070240158457438E-4]:4.666600559581E-2,82[&rate=6.070240158457438E-4]:8.589333852379E-2)[&rate=6.070240158457438E-4]:4.328562321001E-2)[&rate=6.070240158457438E-4]:9.98698232922E-2,73[&rate=6.070240158457438E-4]:2.619254973547E-1)[&rate=6.070240158457438E-4]:6.657943818767E-2)[&rate=6.070240158457438E-4]:3.93675733636E-2,((80[&rate=6.070240158457438E-4]:5.300727844695E-2,81[&rate=6.070240158457438E-4]:5.300727844695E-2)[&rate=6.070240158457438E-4]:2.642619062439E-1,77[&rate=6.070240158457438E-4]:3.611048011292E-1)[&rate=6.070240158457438E-4]:1.288255722048E-3)[&rate=6.070240158457438E-4]:8.799559485543E-2)[&rate=6.070240158457438E-4]:7.726929135957E-1,53[&rate=6.070240158457438E-4]:4.82097958745E-1)[&rate=6.070240158457438E-4]:1.014313919556E-1,(52[&rate=6.070240158457438E-4]:3.101598596984E-1,(103[&rate=6.070240158457438E-4]:6.643812295716E-1,((12[&rate=6.070240158457438E-4]:1.775612766645E-1,5[&rate=6.070240158457438E-4]:1.392051122811E-1)[&rate=6.070240158457438E-4]:2.024507151876E-1,29[&rate=6.070240158457438E-4]:4.868613069207E-1)[&rate=6.070240158457438E-4]:4.103966349796E-1)[&rate=6.070240158457438E-4]:1.310072364688E0)[&rate=6.070240158457438E-4]:2.815662123136E-1)[&rate=6.070240158457438E-4]:1.048140721806E-1,(137[&rate=6.070240158457438E-4]:4.751912882923E-1,(134[&rate=6.070240158457438E-4]:3.512941599216E-1,133[&rate=6.070240158457438E-4]:3.814311462227E-1)[&rate=6.070240158457438E-4]:5.266425165856E-2)[&rate=6.070240158457438E-4]:1.036327521968E0)[&rate=6.070240158457438E-4]:1.509316316237E-1)[&rate=6.070240158457438E-4]:4.987182719391E-1)[&rate=6.070240158457438E-4]:4.803402815744E-1)[&rate=6.070240158457438E-4]:6.257260576101E-2,(((38[&rate=6.070240158457438E-4]:6.218051471478E-1,(((((((94[&rate=6.070240158457438E-4]:1.991590366728E-1,100[&rate=6.070240158457438E-4]:1.991590366728E-1)[&rate=6.070240158457438E-4]:9.420497090944E-2,95[&rate=6.070240158457438E-4]:3.780634611343E-1)[&rate=6.070240158457438E-4]:7.554571424996E-2,98[&rate=6.070240158457438E-4]:4.426802136355E-1)[&rate=6.070240158457438E-4]:4.245295525199E-2,(96[&rate=6.070240158457438E-4]:3.66121961501E-1,99[&rate=6.070240158457438E-4]:4.016410871839E-1)[&rate=6.070240158457438E-4]:1.053500052009E-1)[&rate=6.070240158457438E-4]:9.930743067023E-2,146[&rate=6.070240158457438E-4]:5.762438782464E-1)[&rate=6.070240158457438E-4]:1.979709040664E-2,(97[&rate=6.070240158457438E-4]:3.604033824462E-1,(101[&rate=6.070240158457438E-4]:9.054652054113E-1,(((((102[&rate=6.070240158457438E-4]:1.243337810972E-2,(((21[&rate=6.070240158457438E-4]:4.108729829509E-1,28[&rate=6.070240158457438E-4]:4.355305171973E-1)[&rate=6.070240158457438E-4]:3.671785142128E-1,1[&rate=6.070240158457438E-4]:1.640766154724E-2)[&rate=6.070240158457438E-4]:1.075407248714E-1,24[&rate=6.070240158457438E-4]:9.047703042269E-1)[&rate=6.070240158457438E-4]:2.693069094992E-1)[&rate=6.070240158457438E-4]:2.527812788953E-2,((11[&rate=6.070240158457438E-4]:4.545071401054E-1,140[&rate=6.070240158457438E-4]:4.353290579137E-1)[&rate=6.070240158457438E-4]:2.616672712788E-1,((20[&rate=6.070240158457438E-4]:2.326017272115E-1,25[&rate=6.070240158457438E-4]:2.517798094033E-1)[&rate=6.070240158457438E-4]:4.262193064142E-1,23[&rate=6.070240158457438E-4]:6.670402117078E-1)[&rate=6.070240158457438E-4]:1.340657065257E-1)[&rate=6.070240158457438E-4]:3.872905192725E-1)[&rate=6.070240158457438E-4]:4.730726806409E-2,((((105[&rate=6.070240158457438E-4]:3.710949208945E-1,113[&rate=6.070240158457438E-4]:3.984921811683E-1)[&rate=6.070240158457438E-4]:2.670905822439E-1,110[&rate=6.070240158457438E-4]:6.601033113574E-1)[&rate=6.070240158457438E-4]:1.189561690345E-1,(((112[&rate=6.070240158457438E-4]:6.43695629558E-1,9[&rate=6.070240158457438E-4]:6.354764514759E-1)[&rate=6.070240158457438E-4]:1.142454738851E-2,(30[&rate=6.070240158457438E-4]:2.484260707967E-1,4[&rate=6.070240158457438E-4]:7.582333107067E-2)[&rate=6.070240158457438E-4]:5.217625993007E-1)[&rate=6.070240158457438E-4]:1.164757349853E-1,((17[&rate=6.070240158457438E-4]:4.345610973275E-1,14[&rate=6.070240158457438E-4]:3.962049329438E-1)[&rate=6.070240158457438E-4]:2.095419093869E-1,117[&rate=6.070240158457438E-4]:6.084865683583E-1)[&rate=6.070240158457438E-4]:1.658490696011E-1)[&rate=6.070240158457438E-4]:1.294302051483E-2)[&rate=6.070240158457438E-4]:2.805170700749E-1,((((139[&rate=6.070240158457438E-4]:4.740508218122E-1,(111[&rate=6.070240158457438E-4]:1.938247595217E-1,106[&rate=6.070240158457438E-4]:1.773864033574E-1)[&rate=6.070240158457438E-4]:1.048835965371E-1)[&rate=6.070240158457438E-4]:2.050563764723E-1,116[&rate=6.070240158457438E-4]:4.27052403764E-1)[&rate=6.070240158457438E-4]:1.739425932996E-1,(148[&rate=6.070240158457438E-4]:2.728404147517E-1,143[&rate=6.070240158457438E-4]:2.701006887243E-1)[&rate=6.070240158457438E-4]:3.665107466956E-1)[&rate=6.070240158457438E-4]:2.899634612562E-1,((((104[&rate=6.070240158457438E-4]:7.172198970467E-2,114[&rate=6.070240158457438E-4]:1.14480171019E-2)[&rate=6.070240158457438E-4]:2.985358545488E-1,(108[&rate=6.070240158457438E-4]:1.242865709262E-1,107[&rate=6.070240158457438E-4]:1.270262969535E-1)[&rate=6.070240158457438E-4]:2.432315473E-1)[&rate=6.070240158457438E-4]:1.665878573313E-1,109[&rate=6.070240158457438E-4]:5.560237837765E-1)[&rate=6.070240158457438E-4]:3.684325536862E-1,((13[&rate=6.070240158457438E-4]:3.066919277438E-1,19[&rate=6.070240158457438E-4]:3.450480921275E-1)[&rate=6.070240158457438E-4]:3.224880930156E-1,115[&rate=6.070240158457438E-4]:5.469882399376E-1)[&rate=6.070240158457438E-4]:2.980160427306E-1)[&rate=6.070240158457438E-4]:4.595417565157E-2)[&rate=6.070240158457438E-4]:9.190576337994E-2)[&rate=6.070240158457438E-4]:9.393537428134E-2)[&rate=6.070240158457438E-4]:7.729979723223E-2,(((141[&rate=6.070240158457438E-4]:1.090583728761E-1,144[&rate=6.070240158457438E-4]:1.063186468487E-1)[&rate=6.070240158457438E-4]:1.031183362711E-1,145[&rate=6.070240158457438E-4]:2.149164351748E-1)[&rate=6.070240158457438E-4]:1.395574966192E-1,142[&rate=6.070240158457438E-4]:3.54473931794E-1)[&rate=6.070240158457438E-4]:1.054419981967E0)[&rate=6.070240158457438E-4]:2.164833938112E-1,((((10[&rate=6.070240158457438E-4]:3.639759032187E-1,15[&rate=6.070240158457438E-4]:4.023320676022E-1)[&rate=6.070240158457438E-4]:2.509588651667E-1,18[&rate=6.070240158457438E-4]:6.615101108512E-1)[&rate=6.070240158457438E-4]:3.169077804435E-2,6[&rate=6.070240158457438E-4]:6.301871902654E-1)[&rate=6.070240158457438E-4]:2.337495486291E-1,(((((85[&rate=6.070240158457438E-4]:1.261632314743E-1,83[&rate=6.070240158457438E-4]:1.261632314743E-1)[&rate=6.070240158457438E-4]:4.617235052608E-2,86[&rate=6.070240158457438E-4]:1.723355820003E-1)[&rate=6.070240158457438E-4]:1.461702650973E-1,(89[&rate=6.070240158457438E-4]:1.802722905348E-1,88[&rate=6.070240158457438E-4]:1.665736603978E-1)[&rate=6.070240158457438E-4]:1.519321866999E-1)[&rate=6.070240158457438E-4]:1.67757926938E-1,(((91[&rate=6.070240158457438E-4]:4.586973782943E-2,90[&rate=6.070240158457438E-4]:4.586973782943E-2)[&rate=6.070240158457438E-4]:2.926010891533E-2,92[&rate=6.070240158457438E-4]:7.512984674477E-2)[&rate=6.070240158457438E-4]:1.225871726456E-1,((93[&rate=6.070240158457438E-4]:4.20660255279E-2,84[&rate=6.070240158457438E-4]:2.836739539088E-2)[&rate=6.070240158457438E-4]:2.779213774348E-2,87[&rate=6.070240158457438E-4]:5.615953313436E-2)[&rate=6.070240158457438E-4]:1.27858856119E-1)[&rate=6.070240158457438E-4]:3.022453847823E-1)[&rate=6.070240158457438E-4]:7.602179963814E-1,3[&rate=6.070240158457438E-4]:7.067557430199E-1)[&rate=6.070240158457438E-4]:1.051262013542E-1)[&rate=6.070240158457438E-4]:5.641802947054E-1)[&rate=6.070240158457438E-4]:5.321426923594E-1)[&rate=6.070240158457438E-4]:4.991405873949E-1)[&rate=6.070240158457438E-4]:4.438075560568E-2)[&rate=6.070240158457438E-4]:1.019493890401E-1,(((16[&rate=6.070240158457438E-4]:2.453868394172E0,147[&rate=6.070240158457438E-4]:4.257525172354E-1)[&rate=6.070240158457438E-4]:9.152610669911E-2,(39[&rate=6.070240158457438E-4]:3.774680080204E-1,(((31[&rate=6.070240158457438E-4]:6.047427070115E-1,2[&rate=6.070240158457438E-4]:3.773454467374E-1)[&rate=6.070240158457438E-4]:1.858359966625E-1,(26[&rate=6.070240158457438E-4]:5.734967926965E-1,(7[&rate=6.070240158457438E-4]:1.487132587409E-1,8[&rate=6.070240158457438E-4]:1.487132587409E-1)[&rate=6.070240158457438E-4]:3.179342188871E-1)[&rate=6.070240158457438E-4]:1.732462945391E-1)[&rate=6.070240158457438E-4]:4.696271382629E-3,(22[&rate=6.070240158457438E-4]:5.834669715128E-1,27[&rate=6.070240158457438E-4]:5.999053276771E-1)[&rate=6.070240158457438E-4]:1.570134829958E-1)[&rate=6.070240158457438E-4]:1.766316096067E0)[&rate=6.070240158457438E-4]:8.243356673379E-2)[&rate=6.070240158457438E-4]:3.253004871908E-2,40[&rate=6.070240158457438E-4]:4.924316234732E-1)[&rate=6.070240158457438E-4]:8.534015498492E-2)[&rate=6.070240158457438E-4]:1.123393796187E-1)[&rate=6.070240158457438E-4]:4.042840394575E-1,(((36[&rate=6.070240158457438E-4]:1.801947499507E-3,(121[&rate=6.070240158457438E-4]:2.021846567279E0,127[&rate=6.070240158457438E-4]:2.46294245769E0)[&rate=6.070240158457438E-4]:5.940743501526E-2)[&rate=6.070240158457438E-4]:2.263248738124E-1,35[&rate=6.070240158457438E-4]:1.815514788461E-1)[&rate=6.070240158457438E-4]:1.879028352708E-1,((((((((41[&rate=6.070240158457438E-4]:2.198330357111E-1,42[&rate=6.070240158457438E-4]:2.252975165854E-1)[&rate=6.070240158457438E-4]:4.088547661206E-3,48[&rate=6.070240158457438E-4]:2.676374303668E-1)[&rate=6.070240158457438E-4]:4.977286501967E-2,43[&rate=6.070240158457438E-4]:3.28339257135E-1)[&rate=6.070240158457438E-4]:9.063657437141E-3,46[&rate=6.070240158457438E-4]:3.374029145721E-1)[&rate=6.070240158457438E-4]:1.98875167019E-1,51[&rate=6.070240158457438E-4]:5.089556772196E-1)[&rate=6.070240158457438E-4]:6.705997447857E-2,((47[&rate=6.070240158457438E-4]:1.475023557893E-1,44[&rate=6.070240158457438E-4]:1.420378749151E-1)[&rate=6.070240158457438E-4]:3.265985644457E-1,(50[&rate=6.070240158457438E-4]:2.852897544626E-1,49[&rate=6.070240158457438E-4]:2.852897544626E-1)[&rate=6.070240158457438E-4]:1.560242805266E-1)[&rate=6.070240158457438E-4]:1.292371358347E-1)[&rate=6.070240158457438E-4]:2.198262821131E-1,45[&rate=6.070240158457438E-4]:8.149676168714E-1)[&rate=6.070240158457438E-4]:2.163337437116E-1,(((69[&rate=6.070240158457438E-4]:5.77384120061E-1,118[&rate=6.070240158457438E-4]:5.664252159513E-1)[&rate=6.070240158457438E-4]:4.48631714156E-1,(131[&rate=6.070240158457438E-4]:2.780068712125E-1,(132[&rate=6.070240158457438E-4]:2.161837188041E-1,(130[&rate=6.070240158457438E-4]:1.904616904998E-1,129[&rate=6.070240158457438E-4]:1.904616904998E-1)[&rate=6.070240158457438E-4]:2.298230227699E-2)[&rate=6.070240158457438E-4]:6.182315240838E-2)[&rate=6.070240158457438E-4]:6.028034835523E-1)[&rate=6.070240158457438E-4]:4.480846928873E-1,(128[&rate=6.070240158457438E-4]:1.215765262902E0,(((65[&rate=6.070240158457438E-4]:6.268866252932E-2,60[&rate=6.070240158457438E-4]:6.268866252932E-2)[&rate=6.070240158457438E-4]:3.150271238259E-3,(64[&rate=6.070240158457438E-4]:2.121870466811E-1,62[&rate=6.070240158457438E-4]:2.532829370922E-1)[&rate=6.070240158457438E-4]:4.336818593174E-3)[&rate=6.070240158457438E-4]:3.083864358581E-1,(61[&rate=6.070240158457438E-4]:7.99948001258E-2,63[&rate=6.070240158457438E-4]:3.889890971476E-2)[&rate=6.070240158457438E-4]:4.860113914176E-1)[&rate=6.070240158457438E-4]:7.894850987558E-1)[&rate=6.070240158457438E-4]:1.076503326953E-1)[&rate=6.070240158457438E-4]:4.812819772771E-1)[&rate=6.070240158457438E-4]:9.352386453023E-2)[&rate=6.070240158457438E-4]:5.42694259729E-2)[&rate=6.070240158457438E-4]:5.057166480415E-1,33[&rate=6.070240158457438E-4]:4.998833333689E-2)[&rate=6.070240158457438E-4]:2.669600754776E-2)[&rate=6.070240158457438E-4]:1.668666028732E-2);
tree STATE_84150000 [&joint=-20995.309877693297,lnP=-20995.309877693297] = [&R] ((34[&rate=6.03233937645968E-4]:8.590987140052E-2,(33[&rate=6.03233937645968E-4]:1.83345861972E-2,(((38[&rate=6.03233937645968E-4]:1.051534457527E0,((147[&rate=6.03233937645968E-4]:7.535053618982E-1,((16[&rate=6.03233937645968E-4]:2.485926881625E0,146[&rate=6.03233937645968E-4]:5.206525347424E-1)[&rate=6.03233937645968E-4]:1.966552603013E-2,97[&rate=6.03233937645968E-4]:3.490612301714E-1)[&rate=6.03233937645968E-4]:2.760288311802E-1)[&rate=6.03233937645968E-4]:5.821501502078E-2,(((101[&rate=6.03233937645968E-4]:1.262102158756E0,(((((110[&rate=6.03233937645968E-4]:7.42079207319E-1,(105[&rate=6.03233937645968E-4]:6.317596024737E-1,113[&rate=6.03233937645968E-4]:6.591568627475E-1)[&rate=6.03233937645968E-4]:8.840179662615E-2)[&rate=6.03233937645968E-4]:1.081007211212E-1,((17[&rate=6.03233937645968E-4]:4.111537695454E-1,14[&rate=6.03233937645968E-4]:3.727976051618E-1)[&rate=6.03233937645968E-4]:2.677551031843E-1,(((30[&rate=6.03233937645968E-4]:2.105091078232E-1,4[&rate=6.03233937645968E-4]:3.790636809719E-2)[&rate=6.03233937645968E-4]:5.324125057956E-1,(117[&rate=6.03233937645968E-4]:1.494886045959E-1,112[&rate=6.03233937645968E-4]:1.467488785683E-1)[&rate=6.03233937645968E-4]:4.811042418997E-1)[&rate=6.03233937645968E-4]:4.793360661834E-3,9[&rate=6.03233937645968E-4]:6.244273030477E-1)[&rate=6.03233937645968E-4]:7.906227216281E-3)[&rate=6.03233937645968E-4]:2.151066721488E-1)[&rate=6.03233937645968E-4]:1.790746690783E-1,((((106[&rate=6.03233937645968E-4]:9.757196417377E-2,111[&rate=6.03233937645968E-4]:1.140103203381E-1)[&rate=6.03233937645968E-4]:1.561082419786E-1,139[&rate=6.03233937645968E-4]:4.454610280701E-1)[&rate=6.03233937645968E-4]:4.894344571111E-1,((148[&rate=6.03233937645968E-4]:2.251955854625E-1,143[&rate=6.03233937645968E-4]:2.224558594351E-1)[&rate=6.03233937645968E-4]:4.231919677646E-1,116[&rate=6.03233937645968E-4]:6.100313888434E-1)[&rate=6.03233937645968E-4]:7.280930181724E-2)[&rate=6.03233937645968E-4]:1.609842756635E-1,((109[&rate=6.03233937645968E-4]:6.534828286987E-1,((107[&rate=6.03233937645968E-4]:2.626322871918E-1,108[&rate=6.03233937645968E-4]:2.598925611644E-1)[&rate=6.03233937645968E-4]:8.111208281567E-2,(104[&rate=6.03233937645968E-4]:1.925490840187E-1,114[&rate=6.03233937645968E-4]:1.32275111416E-1)[&rate=6.03233937645968E-4]:1.511952859887E-1)[&rate=6.03233937645968E-4]:2.905603764995E-1)[&rate=6.03233937645968E-4]:1.881404910928E-1,((13[&rate=6.03233937645968E-4]:6.575398638413E-1,19[&rate=6.03233937645968E-4]:6.95896028225E-1)[&rate=6.03233937645968E-4]:1.047234645736E-1,115[&rate=6.03233937645968E-4]:6.80071547593E-1)[&rate=6.03233937645968E-4]:8.209971740398E-2)[&rate=6.03233937645968E-4]:8.165370132716E-2)[&rate=6.03233937645968E-4]:1.087173024272E-1)[&rate=6.03233937645968E-4]:1.865312520722E-1,((((145[&rate=6.03233937645968E-4]:1.501220388788E-1,141[&rate=6.03233937645968E-4]:1.473823128512E-1)[&rate=6.03233937645968E-4]:2.002487524906E-1,144[&rate=6.03233937645968E-4]:3.448913393144E-1)[&rate=6.03233937645968E-4]:4.567013847362E-2,142[&rate=6.03233937645968E-4]:3.96040929843E-1)[&rate=6.03233937645968E-4]:9.350260336062E-1,((24[&rate=6.03233937645968E-4]:9.742539149426E-1,((21[&rate=6.03233937645968E-4]:6.234678386649E-1,28[&rate=6.03233937645968E-4]:6.481253729113E-1)[&rate=6.03233937645968E-4]:2.695697820556E-1,1[&rate=6.03233937645968E-4]:1.31393785104E-1)[&rate=6.03233937645968E-4]:6.203821203032E-2)[&rate=6.03233937645968E-4]:2.101025825331E-1,(102[&rate=6.03233937645968E-4]:1.142132117627E-3,((140[&rate=6.03233937645968E-4]:6.341128842774E-1,11[&rate=6.03233937645968E-4]:6.532909664691E-1)[&rate=6.03233937645968E-4]:3.023806914393E-2,((25[&rate=6.03233937645968E-4]:2.112894835304E-1,20[&rate=6.03233937645968E-4]:1.921114013386E-1)[&rate=6.03233937645968E-4]:1.534680246341E-1,23[&rate=6.03233937645968E-4]:3.537986040548E-1)[&rate=6.03233937645968E-4]:4.146619384075E-1)[&rate=6.03233937645968E-4]:3.83366521162E-1)[&rate=6.03233937645968E-4]:2.157052974168E-2)[&rate=6.03233937645968E-4]:6.177895912405E-2)[&rate=6.03233937645968E-4]:6.28010779225E-2)[&rate=6.03233937645968E-4]:2.111186752769E-1,((3[&rate=6.03233937645968E-4]:6.155711323657E-1,((10[&rate=6.03233937645968E-4]:3.072473310508E-1,15[&rate=6.03233937645968E-4]:3.456034954343E-1)[&rate=6.03233937645968E-4]:3.118604113774E-1,(6[&rate=6.03233937645968E-4]:5.150210281624E-1,18[&rate=6.03233937645968E-4]:5.780347267926E-1)[&rate=6.03233937645968E-4]:8.764835810142E-2)[&rate=6.03233937645968E-4]:6.495654062232E-2)[&rate=6.03233937645968E-4]:6.55485891511E-2,((((92[&rate=6.03233937645968E-4]:1.561974889717E-1,(91[&rate=6.03233937645968E-4]:4.387864804611E-2,90[&rate=6.03233937645968E-4]:4.387864804611E-2)[&rate=6.03233937645968E-4]:1.123188409255E-1)[&rate=6.03233937645968E-4]:8.242193731827E-2,87[&rate=6.03233937645968E-4]:2.249207961529E-1)[&rate=6.03233937645968E-4]:3.582106806818E-2,(86[&rate=6.03233937645968E-4]:1.438869914759E-1,(83[&rate=6.03233937645968E-4]:1.129617029055E-1,(85[&rate=6.03233937645968E-4]:2.50180302388E-2,(93[&rate=6.03233937645968E-4]:3.261919484849E-2,84[&rate=6.03233937645968E-4]:1.892056471148E-2)[&rate=6.03233937645968E-4]:6.097465527327E-3)[&rate=6.03233937645968E-4]:8.794367266666E-2)[&rate=6.03233937645968E-4]:3.092528857041E-2)[&rate=6.03233937645968E-4]:1.168548727452E-1)[&rate=6.03233937645968E-4]:3.210795221034E-1,(89[&rate=6.03233937645968E-4]:1.139049596993E-1,88[&rate=6.03233937645968E-4]:1.002063295623E-1)[&rate=6.03233937645968E-4]:4.816150567622E-1)[&rate=6.03233937645968E-4]:6.390243625895E-1)[&rate=6.03233937645968E-4]:6.745519266386E-1)[&rate=6.03233937645968E-4]:9.091702366287E-1)[&rate=6.03233937645968E-4]:2.860548875381E-1,40[&rate=6.03233937645968E-4]:5.749928873008E-1)[&rate=6.03233937645968E-4]:1.481349006707E-1,(((2[&rate=6.03233937645968E-4]:7.566988192619E-1,(((26[&rate=6.03233937645968E-4]:4.965367018905E-1,(7[&rate=6.03233937645968E-4]:1.140964395231E-1,8[&rate=6.03233937645968E-4]:1.140964395231E-1)[&rate=6.03233937645968E-4]:2.755909472988E-1)[&rate=6.03233937645968E-4]:2.481303550586E-1,31[&rate=6.03233937645968E-4]:7.885026733875E-1)[&rate=6.03233937645968E-4]:2.182911125473E-2,(22[&rate=6.03233937645968E-4]:3.669591854177E-2,27[&rate=6.03233937645968E-4]:5.313427470615E-2)[&rate=6.03233937645968E-4]:7.188413455524E-1)[&rate=6.03233937645968E-4]:1.737642948938E-1)[&rate=6.03233937645968E-4]:1.55745700323E0,39[&rate=6.03233937645968E-4]:3.574300196629E-1)[&rate=6.03233937645968E-4]:2.084675238778E-1,((98[&rate=6.03233937645968E-4]:5.041512052965E-1,(99[&rate=6.03233937645968E-4]:2.18779816325E-1,96[&rate=6.03233937645968E-4]:1.832606906421E-1)[&rate=6.03233937645968E-4]:3.072293124687E-1)[&rate=6.03233937645968E-4]:1.58548713791E-1,((94[&rate=6.03233937645968E-4]:1.091651658726E-1,100[&rate=6.03233937645968E-4]:1.091651658726E-1)[&rate=6.03233937645968E-4]:3.526655172941E-1,95[&rate=6.03233937645968E-4]:5.465301367188E-1)[&rate=6.03233937645968E-4]:1.270987441175E-1)[&rate=6.03233937645968E-4]:3.161292499946E-2)[&rate=6.03233937645968E-4]:1.572302444308E-1)[&rate=6.03233937645968E-4]:3.121553976712E-2)[&rate=6.03233937645968E-4]:3.654971407177E-1)[&rate=6.03233937645968E-4]:4.198581855012E-1,(((36[&rate=6.03233937645968E-4]:5.004082448689E-2,35[&rate=6.03233937645968E-4]:3.465482021137E-3)[&rate=6.03233937645968E-4]:6.685846596997E-2,(121[&rate=6.03233937645968E-4]:1.947518578158E0,127[&rate=6.03233937645968E-4]:2.388614468569E0)[&rate=6.03233937645968E-4]:2.488327670934E-1)[&rate=6.03233937645968E-4]:2.187145635362E-1,(((45[&rate=6.03233937645968E-4]:4.164961655965E-1,(44[&rate=6.03233937645968E-4]:5.561649761223E-2,47[&rate=6.03233937645968E-4]:6.108097848648E-2)[&rate=6.03233937645968E-4]:3.636119084214E-1)[&rate=6.03233937645968E-4]:3.237127803565E-1,(51[&rate=6.03233937645968E-4]:5.894786510395E-1,((49[&rate=6.03233937645968E-4]:3.085834706175E-1,50[&rate=6.03233937645968E-4]:3.085834706175E-1)[&rate=6.03233937645968E-4]:2.712058689772E-1,(((42[&rate=6.03233937645968E-4]:3.107582521593E-1,(48[&rate=6.03233937645968E-4]:2.780090425967E-1,41[&rate=6.03233937645968E-4]:2.342931956023E-1)[&rate=6.03233937645968E-4]:7.100057568275E-2)[&rate=6.03233937645968E-4]:3.166577014111E-2,46[&rate=6.03233937645968E-4]:3.916043501691E-1)[&rate=6.03233937645968E-4]:9.977764898439E-2,43[&rate=6.03233937645968E-4]:4.913819991535E-1)[&rate=6.03233937645968E-4]:1.211942256869E-1)[&rate=6.03233937645968E-4]:4.224830570641E-3)[&rate=6.03233937645968E-4]:1.316046118534E-1)[&rate=6.03233937645968E-4]:2.10309820272E-1,((((65[&rate=6.03233937645968E-4]:1.382801347662E-1,62[&rate=6.03233937645968E-4]:3.30060956684E-1)[&rate=6.03233937645968E-4]:1.983007923835E-1,(60[&rate=6.03233937645968E-4]:3.072913465595E-1,64[&rate=6.03233937645968E-4]:4.579762780662E-1)[&rate=6.03233937645968E-4]:2.928958059024E-2)[&rate=6.03233937645968E-4]:4.339347568183E-1,(61[&rate=6.03233937645968E-4]:1.60236826149E-1,63[&rate=6.03233937645968E-4]:1.19140935738E-1)[&rate=6.03233937645968E-4]:8.020596797368E-1)[&rate=6.03233937645968E-4]:6.319380431218E-1,((118[&rate=6.03233937645968E-4]:1.363332211864E0,(69[&rate=6.03233937645968E-4]:1.186733338464E0,(129[&rate=6.03233937645968E-4]:2.416809394762E-1,(132[&rate=6.03233937645968E-4]:1.702261305826E-1,(131[&rate=6.03233937645968E-4]:7.222891665574E-2,130[&rate=6.03233937645968E-4]:6.948919062838E-2)[&rate=6.03233937645968E-4]:9.799721392688E-2)[&rate=6.03233937645968E-4]:7.419453492091E-2)[&rate=6.03233937645968E-4]:7.971071935081E-1)[&rate=6.03233937645968E-4]:1.875577775103E-1)[&rate=6.03233937645968E-4]:1.536619588751E-1,128[&rate=6.03233937645968E-4]:1.377268143342E0)[&rate=6.03233937645968E-4]:7.724037826803E-2)[&rate=6.03233937645968E-4]:2.69406456906E-1)[&rate=6.03233937645968E-4]:9.389065629874E-2)[&rate=6.03233937645968E-4]:5.799886849856E-1)[&rate=6.03233937645968E-4]:8.721920591196E-3,((66[&rate=6.03233937645968E-4]:1.890410378634E-1,((126[&rate=6.03233937645968E-4]:9.350055239107E-1,((138[&rate=6.03233937645968E-4]:3.612817695546E-1,136[&rate=6.03233937645968E-4]:2.297749202394E-1)[&rate=6.03233937645968E-4]:3.427711368909E-1,135[&rate=6.03233937645968E-4]:5.040529064454E-1)[&rate=6.03233937645968E-4]:8.687099346297E-1)[&rate=6.03233937645968E-4]:6.956934025286E-2,(119[&rate=6.03233937645968E-4]:9.748583505306E-1,120[&rate=6.03233937645968E-4]:8.789679395718E-1)[&rate=6.03233937645968E-4]:8.154190362767E-1)[&rate=6.03233937645968E-4]:4.316403633848E-1)[&rate=6.03233937645968E-4]:2.798988090243E-1,(67[&rate=6.03233937645968E-4]:2.198925705309E-1,(122[&rate=6.03233937645968E-4]:2.669369550741E-1,(124[&rate=6.03233937645968E-4]:9.385222385979E-2,123[&rate=6.03233937645968E-4]:9.658446429691E-2)[&rate=6.03233937645968E-4]:1.703524907772E-1)[&rate=6.03233937645968E-4]:4.542281657975E-1)[&rate=6.03233937645968E-4]:2.490472763569E-1)[&rate=6.03233937645968E-4]:4.088092702164E-1)[&rate=6.03233937645968E-4]:2.003752388748E-2)[&rate=6.03233937645968E-4]:5.113692903894E-2)[&rate=6.03233937645968E-4]:9.280022771754E-2,((((57[&rate=6.03233937645968E-4]:4.972622099197E-1,(((59[&rate=6.03233937645968E-4]:2.026320628672E-1,(55[&rate=6.03233937645968E-4]:1.367546819427E-1,56[&rate=6.03233937645968E-4]:1.367546819427E-1)[&rate=6.03233937645968E-4]:5.768065961284E-2)[&rate=6.03233937645968E-4]:7.503132184577E-3,37[&rate=6.03233937645968E-4]:2.48386561172E-1)[&rate=6.03233937645968E-4]:9.021439676292E-2,(54[&rate=6.03233937645968E-4]:6.040502963243E-3,58[&rate=6.03233937645968E-4]:6.341755214357E-2)[&rate=6.03233937645968E-4]:2.560577227312E-1)[&rate=6.03233937645968E-4]:1.94180377668E-1)[&rate=6.03233937645968E-4]:1.947931593547E-1,68[&rate=6.03233937645968E-4]:6.401428009683E-1)[&rate=6.03233937645968E-4]:5.988612114335E-1,(125[&rate=6.03233937645968E-4]:1.03463190613E0,(53[&rate=6.03233937645968E-4]:7.819964854965E-1,((((70[&rate=6.03233937645968E-4]:4.579996116609E-1,(74[&rate=6.03233937645968E-4]:3.731131562048E-1,76[&rate=6.03233937645968E-4]:3.731131562048E-1)[&rate=6.03233937645968E-4]:1.232426198395E-1)[&rate=6.03233937645968E-4]:1.973693817479E-1,75[&rate=6.03233937645968E-4]:6.937251577922E-1)[&rate=6.03233937645968E-4]:1.212328210778E-1,(((((79[&rate=6.03233937645968E-4]:1.183493255286E-1,71[&rate=6.03233937645968E-4]:9.09520652546E-2)[&rate=6.03233937645968E-4]:1.58679324823E-1,(72[&rate=6.03233937645968E-4]:2.573976761863E-2,78[&rate=6.03233937645968E-4]:4.765757583794E-2)[&rate=6.03233937645968E-4]:2.293710745137E-1)[&rate=6.03233937645968E-4]:4.265387694787E-2,82[&rate=6.03233937645968E-4]:3.279017053816E-1)[&rate=6.03233937645968E-4]:2.354405228204E-1,73[&rate=6.03233937645968E-4]:5.962189405308E-1)[&rate=6.03233937645968E-4]:1.232205069307E-1,(77[&rate=6.03233937645968E-4]:6.602782472012E-1,(80[&rate=6.03233937645968E-4]:1.952827051425E-1,81[&rate=6.03233937645968E-4]:1.952827051425E-1)[&rate=6.03233937645968E-4]:4.211599256203E-1)[&rate=6.03233937645968E-4]:5.368174820556E-2)[&rate=6.03233937645968E-4]:9.551853140855E-2)[&rate=6.03233937645968E-4]:7.021450753888E-1,((((133[&rate=6.03233937645968E-4]:6.616575193047E-1,134[&rate=6.03233937645968E-4]:6.315205330035E-1)[&rate=6.03233937645968E-4]:3.024035674059E-2,137[&rate=6.03233937645968E-4]:7.329937664563E-1)[&rate=6.03233937645968E-4]:1.830449347399E-1,(103[&rate=6.03233937645968E-4]:4.554596626723E-1,((12[&rate=6.03233937645968E-4]:1.633801219923E-1,5[&rate=6.03233937645968E-4]:1.250239576089E-1)[&rate=6.03233937645968E-4]:1.837626508629E-1,29[&rate=6.03233937645968E-4]:4.539920879237E-1)[&rate=6.03233937645968E-4]:2.343442870774E-1)[&rate=6.03233937645968E-4]:1.309894107017E0)[&rate=6.03233937645968E-4]:5.994901897615E-1,52[&rate=6.03233937645968E-4]:7.005502248898E-1)[&rate=6.03233937645968E-4]:7.828649206824E-2)[&rate=6.03233937645968E-4]:1.135648984986E-2)[&rate=6.03233937645968E-4]:4.630179342945E-1)[&rate=6.03233937645968E-4]:3.710387729387E-1)[&rate=6.03233937645968E-4]:2.031252351793E-1,32[&rate=6.03233937645968E-4]:9.477102959688E-3)[&rate=6.03233937645968E-4]:1.473151879393E-1);
tree STATE_84240000 [&joint=-20999.795992796666,lnP=-20999.795992796666] = [&R] ((34[&rate=5.248960922758192E-4]:3.886292866292E-2,32[&rate=5.248960922758192E-4]:1.694512044383E-2)[&rate=5.248960922758192E-4]:3.015687552497E-2,((33[&rate=5.248960922758192E-4]:3.475574559836E-2,((((((59[&rate=5.248960922758192E-4]:4.731385276501E-1,(57[&rate=5.248960922758192E-4]:4.417175937782E-1,(55[&rate=5.248960922758192E-4]:4.200664814738E-1,56[&rate=5.248960922758192E-4]:4.200664814738E-1)[&rate=5.248960922758192E-4]:1.072215055562E-2)[&rate=5.248960922758192E-4]:3.4153174309E-2)[&rate=5.248960922758192E-4]:1.576054731474E-2,(37[&rate=5.248960922758192E-4]:4.518005923029E-1,54[&rate=5.248960922758192E-4]:3.752978600624E-1)[&rate=5.248960922758192E-4]:7.534984878217E-2)[&rate=5.248960922758192E-4]:2.226472455802E-3,58[&rate=5.248960922758192E-4]:5.102512304807E-1)[&rate=5.248960922758192E-4]:5.071402527497E-1,68[&rate=5.248960922758192E-4]:9.490854723013E-1)[&rate=5.248960922758192E-4]:3.950141913684E-1,(125[&rate=5.248960922758192E-4]:1.071561483994E0,((((103[&rate=5.248960922758192E-4]:5.640243523693E-1,((12[&rate=5.248960922758192E-4]:4.175117046654E-1,5[&rate=5.248960922758192E-4]:3.791555402819E-1)[&rate=5.248960922758192E-4]:7.611115100957E-2,29[&rate=5.248960922758192E-4]:6.004721707435E-1)[&rate=5.248960922758192E-4]:1.964288939546E-1)[&rate=5.248960922758192E-4]:1.657699202876E0,52[&rate=5.248960922758192E-4]:5.574298206839E-1)[&rate=5.248960922758192E-4]:2.34037714681E-1,(((133[&rate=5.248960922758192E-4]:5.44033937551E-1,137[&rate=5.248960922758192E-4]:5.85129827962E-1)[&rate=5.248960922758192E-4]:6.907411385345E-2,134[&rate=5.248960922758192E-4]:5.829710651033E-1)[&rate=5.248960922758192E-4]:7.617525470001E-1,((((70[&rate=5.248960922758192E-4]:2.304145390017E-1,76[&rate=5.248960922758192E-4]:2.687707033852E-1)[&rate=5.248960922758192E-4]:4.173717866904E-2,74[&rate=5.248960922758192E-4]:3.105078820542E-1)[&rate=5.248960922758192E-4]:3.791317565473E-1,75[&rate=5.248960922758192E-4]:6.896396386015E-1)[&rate=5.248960922758192E-4]:1.643596578288E-1,((71[&rate=5.248960922758192E-4]:4.496262385196E-1,((79[&rate=5.248960922758192E-4]:2.139284902962E-1,(72[&rate=5.248960922758192E-4]:1.09107321799E-1,78[&rate=5.248960922758192E-4]:1.310251300183E-1)[&rate=5.248960922758192E-4]:8.290336027789E-2)[&rate=5.248960922758192E-4]:6.153206215094E-2,82[&rate=5.248960922758192E-4]:2.836797305292E-1)[&rate=5.248960922758192E-4]:2.015629463465E-1)[&rate=5.248960922758192E-4]:2.037711035794E-1,((80[&rate=5.248960922758192E-4]:1.276419878334E-1,81[&rate=5.248960922758192E-4]:1.276419878334E-1)[&rate=5.248960922758192E-4]:4.289629666152E-1,(73[&rate=5.248960922758192E-4]:5.221383833833E-1,77[&rate=5.248960922758192E-4]:5.166589313286E-1)[&rate=5.248960922758192E-4]:8.378163955844E-2)[&rate=5.248960922758192E-4]:1.159704698421E-1)[&rate=5.248960922758192E-4]:1.321088036464E-1)[&rate=5.248960922758192E-4]:4.852448636181E-1)[&rate=5.248960922758192E-4]:1.904897126173E-1)[&rate=5.248960922758192E-4]:6.217634764863E-2,53[&rate=5.248960922758192E-4]:8.454471617022E-1)[&rate=5.248960922758192E-4]:4.364968359531E-1)[&rate=5.248960922758192E-4]:4.392048463424E-1)[&rate=5.248960922758192E-4]:6.895007907117E-2,((38[&rate=5.248960922758192E-4]:8.812085527931E-1,((16[&rate=5.248960922758192E-4]:2.648845637194E0,(((2[&rate=5.248960922758192E-4]:7.16218613681E-1,(((22[&rate=5.248960922758192E-4]:5.379141500652E-1,27[&rate=5.248960922758192E-4]:5.543525062296E-1)[&rate=5.248960922758192E-4]:2.765420928459E-1,31[&rate=5.248960922758192E-4]:8.692507634591E-1)[&rate=5.248960922758192E-4]:6.182289998575E-3,((7[&rate=5.248960922758192E-4]:1.877922434805E-1,8[&rate=5.248960922758192E-4]:1.877922434805E-1)[&rate=5.248960922758192E-4]:4.074884475614E-1,26[&rate=5.248960922758192E-4]:7.021300061104E-1)[&rate=5.248960922758192E-4]:1.294674309088E-1)[&rate=5.248960922758192E-4]:6.818282049735E-2)[&rate=5.248960922758192E-4]:1.575006264094E0,(97[&rate=5.248960922758192E-4]:2.164007726266E-1,39[&rate=5.248960922758192E-4]:2.874390239928E-1)[&rate=5.248960922758192E-4]:4.706005095224E-2)[&rate=5.248960922758192E-4]:2.042583366963E-1,(((101[&rate=5.248960922758192E-4]:1.113535309204E0,(((3[&rate=5.248960922758192E-4]:6.710470030905E-1,((((83[&rate=5.248960922758192E-4]:8.281514385023E-2,(86[&rate=5.248960922758192E-4]:8.229628890099E-2,85[&rate=5.248960922758192E-4]:8.229628890099E-2)[&rate=5.248960922758192E-4]:5.188549492461E-4)[&rate=5.248960922758192E-4]:2.008714968886E-2,(84[&rate=5.248960922758192E-4]:1.736466689207E-2,93[&rate=5.248960922758192E-4]:3.106329702908E-2)[&rate=5.248960922758192E-4]:8.553762664702E-2)[&rate=5.248960922758192E-4]:9.8306242917E-2,(92[&rate=5.248960922758192E-4]:1.643574995121E-1,(91[&rate=5.248960922758192E-4]:7.044841525144E-2,90[&rate=5.248960922758192E-4]:7.044841525144E-2)[&rate=5.248960922758192E-4]:9.390908426062E-2)[&rate=5.248960922758192E-4]:5.054966708105E-2)[&rate=5.248960922758192E-4]:1.293556591181E-1,(87[&rate=5.248960922758192E-4]:2.246023299613E-1,(89[&rate=5.248960922758192E-4]:1.088096901804E-1,88[&rate=5.248960922758192E-4]:9.511106004335E-2)[&rate=5.248960922758192E-4]:1.294912699179E-1)[&rate=5.248960922758192E-4]:1.059618656129E-1)[&rate=5.248960922758192E-4]:8.802088349135E-1)[&rate=5.248960922758192E-4]:8.459270341604E-2,((10[&rate=5.248960922758192E-4]:3.270467470401E-1,15[&rate=5.248960922758192E-4]:3.654029114235E-1)[&rate=5.248960922758192E-4]:3.829782477606E-1,(18[&rate=5.248960922758192E-4]:6.423036738381E-1,6[&rate=5.248960922758192E-4]:5.792899752079E-1)[&rate=5.248960922758192E-4]:1.142966634284E-1)[&rate=5.248960922758192E-4]:1.141078623907E-1)[&rate=5.248960922758192E-4]:8.753333226616E-1,(((((112[&rate=5.248960922758192E-4]:6.958387398025E-1,9[&rate=5.248960922758192E-4]:6.876195617205E-1)[&rate=5.248960922758192E-4]:2.826208502753E-2,(((30[&rate=5.248960922758192E-4]:3.997130493436E-1,4[&rate=5.248960922758192E-4]:2.271103096176E-1)[&rate=5.248960922758192E-4]:2.411073870037E-1,117[&rate=5.248960922758192E-4]:5.28491669224E-1)[&rate=5.248960922758192E-4]:9.543312439027E-2,(17[&rate=5.248960922758192E-4]:4.022044157971E-1,14[&rate=5.248960922758192E-4]:3.638482514134E-1)[&rate=5.248960922758192E-4]:2.573368161733E-1)[&rate=5.248960922758192E-4]:1.029157572433E-1)[&rate=5.248960922758192E-4]:1.386215112301E-1,((110[&rate=5.248960922758192E-4]:7.033940526026E-1,113[&rate=5.248960922758192E-4]:7.088735046573E-1)[&rate=5.248960922758192E-4]:1.603598721385E-2,105[&rate=5.248960922758192E-4]:6.975122315974E-1)[&rate=5.248960922758192E-4]:1.37812844189E-1)[&rate=5.248960922758192E-4]:4.385897208399E-1,(((116[&rate=5.248960922758192E-4]:6.613013332334E-1,((111[&rate=5.248960922758192E-4]:2.940417545026E-1,106[&rate=5.248960922758192E-4]:2.776033983383E-1)[&rate=5.248960922758192E-4]:1.976389174716E-1,139[&rate=5.248960922758192E-4]:6.670231377276E-1)[&rate=5.248960922758192E-4]:2.463329900264E-1)[&rate=5.248960922758192E-4]:3.620200125793E-2,(148[&rate=5.248960922758192E-4]:3.042483573371E-1,143[&rate=5.248960922758192E-4]:3.015086313098E-1)[&rate=5.248960922758192E-4]:4.316111415379E-1)[&rate=5.248960922758192E-4]:2.930009915378E-1,(((109[&rate=5.248960922758192E-4]:5.587601479754E-1,((104[&rate=5.248960922758192E-4]:1.72846412575E-1,114[&rate=5.248960922758192E-4]:1.125724399722E-1)[&rate=5.248960922758192E-4]:1.624857464942E-1,(108[&rate=5.248960922758192E-4]:1.609944093154E-1,107[&rate=5.248960922758192E-4]:1.637341353428E-1)[&rate=5.248960922758192E-4]:1.715980237264E-1)[&rate=5.248960922758192E-4]:2.042499067145E-1)[&rate=5.248960922758192E-4]:1.711722622115E-1,115[&rate=5.248960922758192E-4]:6.504803553923E-1)[&rate=5.248960922758192E-4]:1.990737384899E-1,(13[&rate=5.248960922758192E-4]:7.340114343372E-1,19[&rate=5.248960922758192E-4]:7.723675987209E-1)[&rate=5.248960922758192E-4]:1.977344403669E-1)[&rate=5.248960922758192E-4]:1.409502321469E-1)[&rate=5.248960922758192E-4]:2.28615950049E-1)[&rate=5.248960922758192E-4]:2.575322981347E-1,((((145[&rate=5.248960922758192E-4]:9.233481312023E-2,141[&rate=5.248960922758192E-4]:8.959508709264E-2)[&rate=5.248960922758192E-4]:3.079047582827E-1,144[&rate=5.248960922758192E-4]:3.94760119348E-1)[&rate=5.248960922758192E-4]:4.889104884415E-1,142[&rate=5.248960922758192E-4]:8.891500598445E-1)[&rate=5.248960922758192E-4]:8.406376367746E-1,(((1[&rate=5.248960922758192E-4]:5.996274886489E-2,(28[&rate=5.248960922758192E-4]:7.544235724992E-1,21[&rate=5.248960922758192E-4]:7.297660382528E-1)[&rate=5.248960922758192E-4]:9.184054622861E-2)[&rate=5.248960922758192E-4]:2.271529761577E-1,24[&rate=5.248960922758192E-4]:1.067937642831E0)[&rate=5.248960922758192E-4]:3.107143173861E-1,(((140[&rate=5.248960922758192E-4]:3.047860072602E-1,11[&rate=5.248960922758192E-4]:3.239640894519E-1)[&rate=5.248960922758192E-4]:1.222538896595E-1,((20[&rate=5.248960922758192E-4]:3.888431478106E-1,25[&rate=5.248960922758192E-4]:4.080212300023E-1)[&rate=5.248960922758192E-4]:9.867047224034E-2,23[&rate=5.248960922758192E-4]:4.95732798133E-1)[&rate=5.248960922758192E-4]:3.541668782771E-2)[&rate=5.248960922758192E-4]:7.773215442912E-1,102[&rate=5.248960922758192E-4]:1.577860987452E-1)[&rate=5.248960922758192E-4]:5.92220258553E-2)[&rate=5.248960922758192E-4]:2.662042295527E-1)[&rate=5.248960922758192E-4]:1.659398141963E-3)[&rate=5.248960922758192E-4]:1.488410029003E-1)[&rate=5.248960922758192E-4]:4.853020060636E-1)[&rate=5.248960922758192E-4]:2.613309724212E-1,147[&rate=5.248960922758192E-4]:4.590791718119E-1)[&rate=5.248960922758192E-4]:9.748990217475E-2,(40[&rate=5.248960922758192E-4]:4.572656769662E-1,146[&rate=5.248960922758192E-4]:5.774842562012E-1)[&rate=5.248960922758192E-4]:4.19263478401E-2)[&rate=5.248960922758192E-4]:3.956538683505E-2)[&rate=5.248960922758192E-4]:2.459529943492E-2)[&rate=5.248960922758192E-4]:2.022361567934E-1,(98[&rate=5.248960922758192E-4]:7.096571289843E-1,((96[&rate=5.248960922758192E-4]:6.219009322681E-1,99[&rate=5.248960922758192E-4]:6.574200579509E-1)[&rate=5.248960922758192E-4]:5.463756187191E-2,((94[&rate=5.248960922758192E-4]:2.56010499399E-1,100[&rate=5.248960922758192E-4]:2.56010499399E-1)[&rate=5.248960922758192E-4]:8.031886895148E-2,95[&rate=5.248960922758192E-4]:4.210288219025E-1)[&rate=5.248960922758192E-4]:2.800998361718E-1)[&rate=5.248960922758192E-4]:1.945743265871E-2)[&rate=5.248960922758192E-4]:1.843470394317E-1)[&rate=5.248960922758192E-4]:1.839256958525E-1)[&rate=5.248960922758192E-4]:3.13584775326E-1,(121[&rate=5.248960922758192E-4]:2.618929595133E0,((((128[&rate=5.248960922758192E-4]:1.288807862629E0,(((64[&rate=5.248960922758192E-4]:3.105911734455E-1,60[&rate=5.248960922758192E-4]:1.599062419388E-1)[&rate=5.248960922758192E-4]:1.942814036193E-1,(62[&rate=5.248960922758192E-4]:5.079056851945E-1,65[&rate=5.248960922758192E-4]:3.161248632767E-1)[&rate=5.248960922758192E-4]:3.806278228138E-2)[&rate=5.248960922758192E-4]:1.654501448379E-1,(61[&rate=5.248960922758192E-4]:5.176902572431E-2,63[&rate=5.248960922758192E-4]:1.067313531326E-2)[&rate=5.248960922758192E-4]:6.596495865895E-1)[&rate=5.248960922758192E-4]:7.171152777121E-1)[&rate=5.248960922758192E-4]:5.71262006664E-1,(((132[&rate=5.248960922758192E-4]:1.426578139293E-1,129[&rate=5.248960922758192E-4]:1.39918087902E-1)[&rate=5.248960922758192E-4]:1.031612714149E-2,(130[&rate=5.248960922758192E-4]:1.269513175318E-1,131[&rate=5.248960922758192E-4]:1.296910435592E-1)[&rate=5.248960922758192E-4]:2.328289751162E-2)[&rate=5.248960922758192E-4]:6.136330892325E-1,(69[&rate=5.248960922758192E-4]:8.876834122721E-1,118[&rate=5.248960922758192E-4]:8.767245081624E-1)[&rate=5.248960922758192E-4]:2.412909748344E-2)[&rate=5.248960922758192E-4]:1.098942291044E0)[&rate=5.248960922758192E-4]:5.875590698425E-2,((44[&rate=5.248960922758192E-4]:7.022168101734E-1,45[&rate=5.248960922758192E-4]:6.994845697362E-1)[&rate=5.248960922758192E-4]:1.375932066506E-1,(47[&rate=5.248960922758192E-4]:7.569579063169E-1,(51[&rate=5.248960922758192E-4]:5.973395614333E-1,((49[&rate=5.248960922758192E-4]:3.464325192492E-1,50[&rate=5.248960922758192E-4]:3.464325192492E-1)[&rate=5.248960922758192E-4]:2.265756253993E-1,((46[&rate=5.248960922758192E-4]:5.213571589554E-1,43[&rate=5.248960922758192E-4]:5.213571589554E-1)[&rate=5.248960922758192E-4]:1.111487742299E-2,(41[&rate=5.248960922758192E-4]:3.23169787613E-1,(48[&rate=5.248960922758192E-4]:1.941522253589E-1,42[&rate=5.248960922758192E-4]:1.559008592387E-1)[&rate=5.248960922758192E-4]:1.727334092485E-1)[&rate=5.248960922758192E-4]:1.546574400224E-1)[&rate=5.248960922758192E-4]:7.332299351597E-2)[&rate=5.248960922758192E-4]:1.886693591045E-2)[&rate=5.248960922758192E-4]:1.322959405122E-1)[&rate=5.248960922758192E-4]:8.831659138133E-2)[&rate=5.248960922758192E-4]:3.083517875986E-1)[&rate=5.248960922758192E-4]:9.882040644476E-2,(127[&rate=5.248960922758192E-4]:2.641249285979E0,(36[&rate=5.248960922758192E-4]:9.378922825069E-2,35[&rate=5.248960922758192E-4]:4.721388578493E-2)[&rate=5.248960922758192E-4]:2.691211252284E-2)[&rate=5.248960922758192E-4]:4.147530611261E-1)[&rate=5.248960922758192E-4]:4.023138438509E-3)[&rate=5.248960922758192E-4]:9.952568373126E-2)[&rate=5.248960922758192E-4]:2.72901223365E-1)[&rate=5.248960922758192E-4]:4.887869542417E-2)[&rate=5.248960922758192E-4]:4.59800703522E-3,(66[&rate=5.248960922758192E-4]:3.698888140558E-1,((((126[&rate=5.248960922758192E-4]:7.241808558954E-1,120[&rate=5.248960922758192E-4]:1.41399296758E0)[&rate=5.248960922758192E-4]:3.264058493332E-1,119[&rate=5.248960922758192E-4]:1.836289227872E0)[&rate=5.248960922758192E-4]:4.632567456363E-2,((138[&rate=5.248960922758192E-4]:1.883598940183E-1,136[&rate=5.248960922758192E-4]:5.685304470307E-2)[&rate=5.248960922758192E-4]:8.692378131304E-1,135[&rate=5.248960922758192E-4]:8.575977071486E-1)[&rate=5.248960922758192E-4]:6.77071989808E-1)[&rate=5.248960922758192E-4]:4.495407684797E-1,(67[&rate=5.248960922758192E-4]:2.141395349293E-1,(122[&rate=5.248960922758192E-4]:5.676544449129E-1,(123[&rate=5.248960922758192E-4]:1.068241775055E-1,124[&rate=5.248960922758192E-4]:1.040919370683E-1)[&rate=5.248960922758192E-4]:4.608302674075E-1)[&rate=5.248960922758192E-4]:1.47757640357E-1)[&rate=5.248960922758192E-4]:8.513942365778E-2)[&rate=5.248960922758192E-4]:7.060985546874E-2)[&rate=5.248960922758192E-4]:5.489169933722E-1)[&rate=5.248960922758192E-4]:1.322769538994E-2);
tree STATE_84330000 [&joint=-20986.068403837788,lnP=-20986.068403837788] = [&R] ((((66[&rate=5.561562412540791E-4]:2.100793885013E-1,((119[&rate=5.561562412540791E-4]:1.196018636391E0,(126[&rate=5.561562412540791E-4]:3.714929387572E-1,((138[&rate=5.561562412540791E-4]:1.718738447758E-1,136[&rate=5.561562412540791E-4]:4.036699546057E-2)[&rate=5.561562412540791E-4]:5.116485500135E-1,135[&rate=5.561562412540791E-4]:4.835223947892E-1)[&rate=5.561562412540791E-4]:3.257278611324E-1)[&rate=5.561562412540791E-4]:3.882317498964E-2)[&rate=5.561562412540791E-4]:4.44519584823E-2,120[&rate=5.561562412540791E-4]:1.144580183914E0)[&rate=5.561562412540791E-4]:1.002485505957E0)[&rate=5.561562412540791E-4]:2.538739390092E-1,(67[&rate=5.561562412540791E-4]:3.476215362382E-1,((123[&rate=5.561562412540791E-4]:2.614225368898E-1,122[&rate=5.561562412540791E-4]:2.614225368898E-1)[&rate=5.561562412540791E-4]:1.855178258505E-2,124[&rate=5.561562412540791E-4]:2.772420790377E-1)[&rate=5.561562412540791E-4]:5.689197671041E-1)[&rate=5.561562412540791E-4]:1.163317912723E-1)[&rate=5.561562412540791E-4]:5.413378464742E-1,((((((((37[&rate=5.561562412540791E-4]:3.5555766652E-1,54[&rate=5.561562412540791E-4]:2.790549342796E-1)[&rate=5.561562412540791E-4]:1.972162982303E-2,(55[&rate=5.561562412540791E-4]:2.425929798563E-1,56[&rate=5.561562412540791E-4]:2.425929798563E-1)[&rate=5.561562412540791E-4]:8.623822905485E-2)[&rate=5.561562412540791E-4]:8.155007495047E-2,(58[&rate=5.561562412540791E-4]:3.855886896792E-1,57[&rate=5.561562412540791E-4]:3.691952470562E-1)[&rate=5.561562412540791E-4]:5.211499855419E-2)[&rate=5.561562412540791E-4]:3.572992137887E-2,59[&rate=5.561562412540791E-4]:4.543079265521E-1)[&rate=5.561562412540791E-4]:3.41751327518E-1,68[&rate=5.561562412540791E-4]:7.468789262012E-1)[&rate=5.561562412540791E-4]:3.477263128351E-1,((((((74[&rate=5.561562412540791E-4]:4.50608191618E-1,76[&rate=5.561562412540791E-4]:4.50608191618E-1)[&rate=5.561562412540791E-4]:1.13148874812E-1,70[&rate=5.561562412540791E-4]:5.254009020466E-1)[&rate=5.561562412540791E-4]:1.699412263684E-1,75[&rate=5.561562412540791E-4]:7.336982927985E-1)[&rate=5.561562412540791E-4]:7.226325723958E-2,((((72[&rate=5.561562412540791E-4]:6.86775900072E-2,78[&rate=5.561562412540791E-4]:9.059539822651E-2)[&rate=5.561562412540791E-4]:1.825461459011E-1,79[&rate=5.561562412540791E-4]:2.731415441277E-1)[&rate=5.561562412540791E-4]:1.432652448742E-1,82[&rate=5.561562412540791E-4]:4.246259670839E-1)[&rate=5.561562412540791E-4]:8.010887201169E-2,((71[&rate=5.561562412540791E-4]:4.301708109935E-1,77[&rate=5.561562412540791E-4]:4.931845096236E-1)[&rate=5.561562412540791E-4]:7.053262045109E-3,(73[&rate=5.561562412540791E-4]:4.831311592448E-1,(80[&rate=5.561562412540791E-4]:4.402153744355E-2,81[&rate=5.561562412540791E-4]:4.402153744355E-2)[&rate=5.561562412540791E-4]:3.897945533081E-1)[&rate=5.561562412540791E-4]:2.258606447866E-2)[&rate=5.561562412540791E-4]:3.18943277009E-2)[&rate=5.561562412540791E-4]:2.683499986137E-1)[&rate=5.561562412540791E-4]:6.20922877377E-1,(((133[&rate=5.561562412540791E-4]:7.727730384233E-1,137[&rate=5.561562412540791E-4]:8.138689288344E-1)[&rate=5.561562412540791E-4]:7.064478015505E-2,134[&rate=5.561562412540791E-4]:8.132808322772E-1)[&rate=5.561562412540791E-4]:5.733788858057E-1,(53[&rate=5.561562412540791E-4]:6.253485612124E-1,((103[&rate=5.561562412540791E-4]:5.324364978414E-1,((12[&rate=5.561562412540791E-4]:1.646225232704E-1,5[&rate=5.561562412540791E-4]:1.26266358887E-1)[&rate=5.561562412540791E-4]:1.544861465232E-1,29[&rate=5.561562412540791E-4]:4.259579848622E-1)[&rate=5.561562412540791E-4]:3.39355225308E-1)[&rate=5.561562412540791E-4]:1.364460478954E0,52[&rate=5.561562412540791E-4]:2.32603242234E-1)[&rate=5.561562412540791E-4]:4.009420402898E-1)[&rate=5.561562412540791E-4]:9.368646203438E-3)[&rate=5.561562412540791E-4]:4.570416138715E-2)[&rate=5.561562412540791E-4]:4.94110649179E-1,125[&rate=5.561562412540791E-4]:9.641495043207E-1)[&rate=5.561562412540791E-4]:2.971224013823E-1)[&rate=5.561562412540791E-4]:3.217886792344E-1,34[&rate=5.561562412540791E-4]:5.659581868309E-3)[&rate=5.561562412540791E-4]:6.489131572543E-2,(((38[&rate=5.561562412540791E-4]:1.226577239368E0,(((40[&rate=5.561562412540791E-4]:7.978903914899E-1,146[&rate=5.561562412540791E-4]:9.181089707249E-1)[&rate=5.561562412540791E-4]:9.697786615809E-2,16[&rate=5.561562412540791E-4]:2.980361183765E0)[&rate=5.561562412540791E-4]:6.010637945638E-2,((((95[&rate=5.561562412540791E-4]:5.816878281027E-1,(100[&rate=5.561562412540791E-4]:2.522894227393E-1,94[&rate=5.561562412540791E-4]:2.522894227393E-1)[&rate=5.561562412540791E-4]:2.446989518114E-1)[&rate=5.561562412540791E-4]:1.811743864311E-1,97[&rate=5.561562412540791E-4]:5.524797008726E-1)[&rate=5.561562412540791E-4]:9.992871723863E-2,(99[&rate=5.561562412540791E-4]:4.98836783439E-1,96[&rate=5.561562412540791E-4]:4.633176577562E-1)[&rate=5.561562412540791E-4]:3.748831100819E-1)[&rate=5.561562412540791E-4]:7.880852220431E-2,((((101[&rate=5.561562412540791E-4]:5.940836321814E-1,(((3[&rate=5.561562412540791E-4]:3.54968444179E-1,18[&rate=5.561562412540791E-4]:4.700369373296E-1)[&rate=5.561562412540791E-4]:2.811347284219E-1,(6[&rate=5.561562412540791E-4]:6.620600585356E-1,(10[&rate=5.561562412540791E-4]:2.9017431753E-1,15[&rate=5.561562412540791E-4]:3.285304819134E-1)[&rate=5.561562412540791E-4]:3.8832409717E-1)[&rate=5.561562412540791E-4]:2.60979085857E-2)[&rate=5.561562412540791E-4]:7.875286113511E-1,((((((85[&rate=5.561562412540791E-4]:1.095156608521E-1,86[&rate=5.561562412540791E-4]:1.095156608521E-1)[&rate=5.561562412540791E-4]:9.075834717869E-4,(84[&rate=5.561562412540791E-4]:1.453899149113E-2,93[&rate=5.561562412540791E-4]:2.823762162815E-2)[&rate=5.561562412540791E-4]:9.588425283278E-2)[&rate=5.561562412540791E-4]:1.362833583215E-2,83[&rate=5.561562412540791E-4]:1.240515801561E-1)[&rate=5.561562412540791E-4]:1.080251226933E-1,(87[&rate=5.561562412540791E-4]:2.144862293548E-1,(92[&rate=5.561562412540791E-4]:1.888370879387E-1,(91[&rate=5.561562412540791E-4]:1.186747291415E-1,90[&rate=5.561562412540791E-4]:1.186747291415E-1)[&rate=5.561562412540791E-4]:7.016235879725E-2)[&rate=5.561562412540791E-4]:3.934777155313E-2)[&rate=5.561562412540791E-4]:1.759047349452E-2)[&rate=5.561562412540791E-4]:6.184376596173E-1,(89[&rate=5.561562412540791E-4]:2.23458965103E-1,88[&rate=5.561562412540791E-4]:2.09760334966E-1)[&rate=5.561562412540791E-4]:6.407540275007E-1)[&rate=5.561562412540791E-4]:1.071621505667E0,(((((11[&rate=5.561562412540791E-4]:6.638319028381E-1,140[&rate=5.561562412540791E-4]:6.446538206464E-1)[&rate=5.561562412540791E-4]:1.539857603841E-1,((20[&rate=5.561562412540791E-4]:5.769821840415E-1,25[&rate=5.561562412540791E-4]:5.961602662332E-1)[&rate=5.561562412540791E-4]:1.28264416053E-1,23[&rate=5.561562412540791E-4]:7.134657781766E-1)[&rate=5.561562412540791E-4]:1.892833918949E-1)[&rate=5.561562412540791E-4]:2.855218751582E-1,(((1[&rate=5.561562412540791E-4]:4.088620389311E-3,(28[&rate=5.561562412540791E-4]:5.483066425117E-1,21[&rate=5.561562412540791E-4]:5.236491082653E-1)[&rate=5.561562412540791E-4]:2.420833477405E-1)[&rate=5.561562412540791E-4]:2.643524659066E-2,24[&rate=5.561562412540791E-4]:8.113457847882E-1)[&rate=5.561562412540791E-4]:3.576393489325E-1,102[&rate=5.561562412540791E-4]:7.341298104372E-3)[&rate=5.561562412540791E-4]:3.024481561854E-2)[&rate=5.561562412540791E-4]:1.457001568994E-1,(((144[&rate=5.561562412540791E-4]:4.918221273924E-1,141[&rate=5.561562412540791E-4]:4.945618534197E-1)[&rate=5.561562412540791E-4]:1.252376480798E-1,145[&rate=5.561562412540791E-4]:6.225392275271E-1)[&rate=5.561562412540791E-4]:9.19168375743E-2,142[&rate=5.561562412540791E-4]:7.144560651014E-1)[&rate=5.561562412540791E-4]:7.154055479868E-1)[&rate=5.561562412540791E-4]:3.049225487538E-2,(((((13[&rate=5.561562412540791E-4]:5.423023792203E-1,19[&rate=5.561562412540791E-4]:5.806585436039E-1)[&rate=5.561562412540791E-4]:1.688980669799E-1,115[&rate=5.561562412540791E-4]:6.290086653783E-1)[&rate=5.561562412540791E-4]:1.225461525327E-3,(109[&rate=5.561562412540791E-4]:5.874114987248E-1,((108[&rate=5.561562412540791E-4]:3.088851953441E-1,107[&rate=5.561562412540791E-4]:3.116249213715E-1)[&rate=5.561562412540791E-4]:2.264728412944E-1,(104[&rate=5.561562412540791E-4]:1.656586405044E-1,114[&rate=5.561562412540791E-4]:1.053846679016E-1)[&rate=5.561562412540791E-4]:3.724391221615E-1)[&rate=5.561562412540791E-4]:3.013565386713E-2)[&rate=5.561562412540791E-4]:1.222746829734E-1)[&rate=5.561562412540791E-4]:1.53280827798E-2,((((139[&rate=5.561562412540791E-4]:4.11230543926E-1,111[&rate=5.561562412540791E-4]:2.358880781726E-1)[&rate=5.561562412540791E-4]:5.787796820741E-2,106[&rate=5.561562412540791E-4]:2.773276902157E-1)[&rate=5.561562412540791E-4]:3.671444490843E-1,(148[&rate=5.561562412540791E-4]:2.41164804328E-1,143[&rate=5.561562412540791E-4]:2.384250783006E-1)[&rate=5.561562412540791E-4]:3.813895267529E-1)[&rate=5.561562412540791E-4]:3.854732102924E-2,116[&rate=5.561562412540791E-4]:6.227454877264E-1)[&rate=5.561562412540791E-4]:2.281672195702E-2)[&rate=5.561562412540791E-4]:8.705058683543E-2,((113[&rate=5.561562412540791E-4]:6.445861374183E-1,(((117[&rate=5.561562412540791E-4]:4.358684879758E-1,9[&rate=5.561562412540791E-4]:4.249095838661E-1)[&rate=5.561562412540791E-4]:3.526812572844E-3,((30[&rate=5.561562412540791E-4]:2.130047407264E-1,4[&rate=5.561562412540791E-4]:4.040200100033E-2)[&rate=5.561562412540791E-4]:2.386832693482E-1,112[&rate=5.561562412540791E-4]:3.366195169238E-1)[&rate=5.561562412540791E-4]:1.000360575973E-1)[&rate=5.561562412540791E-4]:1.270496538087E-1,(105[&rate=5.561562412540791E-4]:2.879084292424E-1,110[&rate=5.561562412540791E-4]:3.098262374615E-1)[&rate=5.561562412540791E-4]:2.483995388135E-1)[&rate=5.561562412540791E-4]:8.088090908851E-2)[&rate=5.561562412540791E-4]:1.094235024957E-1,(17[&rate=5.561562412540791E-4]:2.822792226057E-1,14[&rate=5.561562412540791E-4]:2.43923058222E-1)[&rate=5.561562412540791E-4]:5.10086581692E-1)[&rate=5.561562412540791E-4]:6.07949374267E-2)[&rate=5.561562412540791E-4]:4.729465508966E-1)[&rate=5.561562412540791E-4]:1.713710412662E-1)[&rate=5.561562412540791E-4]:4.122194321537E-2)[&rate=5.561562412540791E-4]:1.731915742571E-1)[&rate=5.561562412540791E-4]:6.538559339945E-1,98[&rate=5.561562412540791E-4]:4.031907077284E-1)[&rate=5.561562412540791E-4]:1.25986675359E-1,((2[&rate=5.561562412540791E-4]:9.998007463466E-1,((((7[&rate=5.561562412540791E-4]:2.235987906961E-1,8[&rate=5.561562412540791E-4]:2.235987906961E-1)[&rate=5.561562412540791E-4]:4.320994144083E-1,26[&rate=5.561562412540791E-4]:7.62547520173E-1)[&rate=5.561562412540791E-4]:8.515862383998E-2,(22[&rate=5.561562412540791E-4]:3.721835810825E-1,27[&rate=5.561562412540791E-4]:3.886219372468E-1)[&rate=5.561562412540791E-4]:4.645636588208E-1)[&rate=5.561562412540791E-4]:2.90648225021E-2,31[&rate=5.561562412540791E-4]:9.206065829534E-1)[&rate=5.561562412540791E-4]:3.065914236672E-1)[&rate=5.561562412540791E-4]:1.267750217028E0,39[&rate=5.561562412540791E-4]:3.108251605451E-1)[&rate=5.561562412540791E-4]:8.993692199604E-2)[&rate=5.561562412540791E-4]:1.138931945618E-1,147[&rate=5.561562412540791E-4]:5.720323262832E-1)[&rate=5.561562412540791E-4]:2.875999145788E-1)[&rate=5.561562412540791E-4]:1.527194454227E-1)[&rate=5.561562412540791E-4]:3.399086131925E-1)[&rate=5.561562412540791E-4]:2.424781068997E-1,((((127[&rate=5.561562412540791E-4]:2.24734095644E0,121[&rate=5.561562412540791E-4]:1.806245066029E0)[&rate=5.561562412540791E-4]:5.485171167086E-1,36[&rate=5.561562412540791E-4]:2.753101279434E-1)[&rate=5.561562412540791E-4]:2.32777795106E-1,35[&rate=5.561562412540791E-4]:4.615125805836E-1)[&rate=5.561562412540791E-4]:5.828742470929E-2,(((((69[&rate=5.561562412540791E-4]:8.427025551364E-1,118[&rate=5.561562412540791E-4]:8.317436510267E-1)[&rate=5.561562412540791E-4]:9.286159123086E-3,((132[&rate=5.561562412540791E-4]:4.095128202108E-2,129[&rate=5.561562412540791E-4]:3.821155599372E-2)[&rate=5.561562412540791E-4]:2.428477481708E-1,(131[&rate=5.561562412540791E-4]:9.444834480176E-2,130[&rate=5.561562412540791E-4]:9.17086187744E-2)[&rate=5.561562412540791E-4]:1.893506853901E-1)[&rate=5.561562412540791E-4]:4.229842046154E-1)[&rate=5.561562412540791E-4]:7.758458180929E-1,((((64[&rate=5.561562412540791E-4]:2.364744047865E-1,60[&rate=5.561562412540791E-4]:8.578947327975E-2)[&rate=5.561562412540791E-4]:6.998983837839E-2,62[&rate=5.561562412540791E-4]:3.475601335759E-1)[&rate=5.561562412540791E-4]:7.364836904225E-2,65[&rate=5.561562412540791E-4]:2.294276807004E-1)[&rate=5.561562412540791E-4]:1.205590562844E-1,(61[&rate=5.561562412540791E-4]:2.204469753572E-1,63[&rate=5.561562412540791E-4]:1.793510849462E-1)[&rate=5.561562412540791E-4]:3.213205835453E-1)[&rate=5.561562412540791E-4]:1.07510806934E0)[&rate=5.561562412540791E-4]:2.220618466203E-2,128[&rate=5.561562412540791E-4]:1.499355785507E0)[&rate=5.561562412540791E-4]:3.06505568673E-1,(45[&rate=5.561562412540791E-4]:7.20573739999E-1,(((51[&rate=5.561562412540791E-4]:4.506217545696E-1,(44[&rate=5.561562412540791E-4]:4.098963774394E-1,47[&rate=5.561562412540791E-4]:4.153608583137E-1)[&rate=5.561562412540791E-4]:6.25833006274E-2)[&rate=5.561562412540791E-4]:1.943502834506E-1,(50[&rate=5.561562412540791E-4]:4.515794067988E-1,49[&rate=5.561562412540791E-4]:4.515794067988E-1)[&rate=5.561562412540791E-4]:1.879281503472E-1)[&rate=5.561562412540791E-4]:1.884914453025E-2,(((42[&rate=5.561562412540791E-4]:3.992844316525E-1,41[&rate=5.561562412540791E-4]:3.938199507782E-1)[&rate=5.561562412540791E-4]:1.310873053332E-2,48[&rate=5.561562412540791E-4]:4.50644528306E-1)[&rate=5.561562412540791E-4]:2.01399304027E-1,(46[&rate=5.561562412540791E-4]:4.853817897299E-1,43[&rate=5.561562412540791E-4]:4.853817897299E-1)[&rate=5.561562412540791E-4]:1.775910043517E-1)[&rate=5.561562412540791E-4]:2.817079284039E-2)[&rate=5.561562412540791E-4]:3.762687438841E-2)[&rate=5.561562412540791E-4]:3.118914018901E-1)[&rate=5.561562412540791E-4]:2.427057744002E-1)[&rate=5.561562412540791E-4]:3.468898944592E-1)[&rate=5.561562412540791E-4]:4.378867952435E-2,32[&rate=5.561562412540791E-4]:2.55470724273E-2)[&rate=5.561562412540791E-4]:2.308601694735E-2)[&rate=5.561562412540791E-4]:7.172657776082E-2)[&rate=5.561562412540791E-4]:2.777451638918E-2,33[&rate=5.561562412540791E-4]:1.536136355794E-1);
tree STATE_84420000 [&joint=-20979.896375472745,lnP=-20979.896375472745] = [&R] (((33[&rate=5.864725048941249E-4]:2.923486844189E-2,32[&rate=5.864725048941249E-4]:2.375541638717E-2)[&rate=5.864725048941249E-4]:3.972795639715E-2,34[&rate=5.864725048941249E-4]:8.540118100341E-2)[&rate=5.864725048941249E-4]:2.268089867921E-1,((((67[&rate=5.864725048941249E-4]:2.756480442037E-1,((122[&rate=5.864725048941249E-4]:1.908510210246E-1,123[&rate=5.864725048941249E-4]:1.908510210246E-1)[&rate=5.864725048941249E-4]:3.53960610502E-3,124[&rate=5.864725048941249E-4]:1.916583866925E-1)[&rate=5.864725048941249E-4]:5.825299674147E-1)[&rate=5.864725048941249E-4]:4.182064996914E-2,(((((138[&rate=5.864725048941249E-4]:1.702968703925E-1,136[&rate=5.864725048941249E-4]:3.879002107725E-2)[&rate=5.864725048941249E-4]:3.023555235684E-1,135[&rate=5.864725048941249E-4]:2.726523939608E-1)[&rate=5.864725048941249E-4]:1.652861688716E-1,120[&rate=5.864725048941249E-4]:6.899933573529E-1)[&rate=5.864725048941249E-4]:3.500871327656E-2,119[&rate=5.864725048941249E-4]:8.208924815884E-1)[&rate=5.864725048941249E-4]:4.440301979835E-1,126[&rate=5.864725048941249E-4]:4.792201569281E-1)[&rate=5.864725048941249E-4]:1.08542272693E0)[&rate=5.864725048941249E-4]:2.355193386275E-2,66[&rate=5.864725048941249E-4]:3.410206280356E-1)[&rate=5.864725048941249E-4]:3.321722612398E-1,(((38[&rate=5.864725048941249E-4]:5.97951966642E-1,((((40[&rate=5.864725048941249E-4]:4.149728050687E-1,39[&rate=5.864725048941249E-4]:4.149728050687E-1)[&rate=5.864725048941249E-4]:1.255090298444E-1,(147[&rate=5.864725048941249E-4]:4.617657212525E-1,((101[&rate=5.864725048941249E-4]:7.392247665752E-1,((((((1[&rate=5.864725048941249E-4]:1.312165543786E-1,(28[&rate=5.864725048941249E-4]:7.404738508645E-1,21[&rate=5.864725048941249E-4]:7.15816316618E-1)[&rate=5.864725048941249E-4]:1.77044073377E-1)[&rate=5.864725048941249E-4]:6.241135234335E-2,24[&rate=5.864725048941249E-4]:9.744498245302E-1)[&rate=5.864725048941249E-4]:2.102295471655E-1,102[&rate=5.864725048941249E-4]:2.303553607934E-2)[&rate=5.864725048941249E-4]:2.421872807808E-2,((11[&rate=5.864725048941249E-4]:3.606798956377E-1,140[&rate=5.864725048941249E-4]:3.41501813446E-1)[&rate=5.864725048941249E-4]:2.892405285059E-1,((20[&rate=5.864725048941249E-4]:5.069115601741E-1,25[&rate=5.864725048941249E-4]:5.260896423658E-1)[&rate=5.864725048941249E-4]:5.485893439836E-2,23[&rate=5.864725048941249E-4]:5.699896726545E-1)[&rate=5.864725048941249E-4]:1.648622583382E-1)[&rate=5.864725048941249E-4]:4.630872646713E-1)[&rate=5.864725048941249E-4]:3.465469293528E-2,(((((115[&rate=5.864725048941249E-4]:5.357179039589E-1,(13[&rate=5.864725048941249E-4]:2.864253805165E-1,19[&rate=5.864725048941249E-4]:3.247815449002E-1)[&rate=5.864725048941249E-4]:3.314843042642E-1)[&rate=5.864725048941249E-4]:1.077610459815E-1,((108[&rate=5.864725048941249E-4]:4.564690931662E-1,(104[&rate=5.864725048941249E-4]:1.354126083539E-1,114[&rate=5.864725048941249E-4]:7.513863575117E-2)[&rate=5.864725048941249E-4]:3.237962108396E-1)[&rate=5.864725048941249E-4]:1.049330460646E-1,(107[&rate=5.864725048941249E-4]:5.288526585754E-1,109[&rate=5.864725048941249E-4]:5.480307407672E-1)[&rate=5.864725048941249E-4]:3.528920668271E-2)[&rate=5.864725048941249E-4]:1.396110572851E-1)[&rate=5.864725048941249E-4]:1.420944481251E-1,((116[&rate=5.864725048941249E-4]:4.87466105803E-1,((111[&rate=5.864725048941249E-4]:2.247504043333E-2,139[&rate=5.864725048941249E-4]:1.978175061867E-1)[&rate=5.864725048941249E-4]:2.394997425148E-1,106[&rate=5.864725048941249E-4]:2.455364267837E-1)[&rate=5.864725048941249E-4]:3.02203651622E-1)[&rate=5.864725048941249E-4]:8.926245774339E-2,(148[&rate=5.864725048941249E-4]:4.527509504746E-1,143[&rate=5.864725048941249E-4]:4.500112244472E-1)[&rate=5.864725048941249E-4]:1.623337774555E-1)[&rate=5.864725048941249E-4]:2.088448345192E-1)[&rate=5.864725048941249E-4]:6.82260690709E-2,((117[&rate=5.864725048941249E-4]:7.066653175119E-1,((9[&rate=5.864725048941249E-4]:6.121432801934E-1,((17[&rate=5.864725048941249E-4]:3.229113677874E-1,14[&rate=5.864725048941249E-4]:2.845552034037E-1)[&rate=5.864725048941249E-4]:1.986703449879E-1,112[&rate=5.864725048941249E-4]:4.832255483915E-1)[&rate=5.864725048941249E-4]:1.37136909884E-1)[&rate=5.864725048941249E-4]:7.506441803865E-2,(30[&rate=5.864725048941249E-4]:2.660169235486E-1,4[&rate=5.864725048941249E-4]:9.341418382254E-2)[&rate=5.864725048941249E-4]:5.444784459164E-1)[&rate=5.864725048941249E-4]:8.498715170189E-3)[&rate=5.864725048941249E-4]:1.135885523064E-1,((110[&rate=5.864725048941249E-4]:5.368562520539E-1,113[&rate=5.864725048941249E-4]:5.423357041086E-1)[&rate=5.864725048941249E-4]:1.306900584116E-1,105[&rate=5.864725048941249E-4]:6.456285022464E-1)[&rate=5.864725048941249E-4]:1.444883812705E-1)[&rate=5.864725048941249E-4]:1.184771041676E-1)[&rate=5.864725048941249E-4]:5.009768284194E-2,((145[&rate=5.864725048941249E-4]:9.90239911185E-2,(141[&rate=5.864725048941249E-4]:6.937013315777E-2,144[&rate=5.864725048941249E-4]:6.663040713041E-2)[&rate=5.864725048941249E-4]:2.691413193314E-2)[&rate=5.864725048941249E-4]:2.360193341582E-1,142[&rate=5.864725048941249E-4]:3.350433252767E-1)[&rate=5.864725048941249E-4]:8.236483452498E-1)[&rate=5.864725048941249E-4]:1.69792629032E-1)[&rate=5.864725048941249E-4]:1.544360475572E-1,(3[&rate=5.864725048941249E-4]:8.535542426712E-1,((((84[&rate=5.864725048941249E-4]:1.368064608541E-1,(93[&rate=5.864725048941249E-4]:5.800852667787E-2,85[&rate=5.864725048941249E-4]:4.430989654086E-2)[&rate=5.864725048941249E-4]:9.249656431321E-2)[&rate=5.864725048941249E-4]:1.458513269006E-1,((92[&rate=5.864725048941249E-4]:1.297840577524E-1,(91[&rate=5.864725048941249E-4]:4.009444521144E-2,90[&rate=5.864725048941249E-4]:4.009444521144E-2)[&rate=5.864725048941249E-4]:8.968961254098E-2)[&rate=5.864725048941249E-4]:1.584696602937E-1,87[&rate=5.864725048941249E-4]:2.745550879091E-1)[&rate=5.864725048941249E-4]:8.10269984564E-3)[&rate=5.864725048941249E-4]:3.65984560242E-2,((89[&rate=5.864725048941249E-4]:1.681402529297E-2,88[&rate=5.864725048941249E-4]:3.115395155952E-3)[&rate=5.864725048941249E-4]:1.181176566317E-1,(83[&rate=5.864725048941249E-4]:4.875390942434E-2,86[&rate=5.864725048941249E-4]:4.875390942434E-2)[&rate=5.864725048941249E-4]:7.247914236327E-2)[&rate=5.864725048941249E-4]:1.980231919913E-1)[&rate=5.864725048941249E-4]:1.011210536703E0,((10[&rate=5.864725048941249E-4]:3.892204927269E-1,15[&rate=5.864725048941249E-4]:4.275766571103E-1)[&rate=5.864725048941249E-4]:2.738850384481E-1,(6[&rate=5.864725048941249E-4]:5.850078906759E-1,18[&rate=5.864725048941249E-4]:6.480215893061E-1)[&rate=5.864725048941249E-4]:6.165928433466E-2)[&rate=5.864725048941249E-4]:1.961283725951E-1)[&rate=5.864725048941249E-4]:6.281348958596E-2)[&rate=5.864725048941249E-4]:3.800510359513E-1)[&rate=5.864725048941249E-4]:5.083592139802E-1)[&rate=5.864725048941249E-4]:4.958344890251E-1,16[&rate=5.864725048941249E-4]:2.347388022724E0)[&rate=5.864725048941249E-4]:1.424935754657E-1)[&rate=5.864725048941249E-4]:1.360931628409E-1)[&rate=5.864725048941249E-4]:5.456934260502E-3,((98[&rate=5.864725048941249E-4]:6.444833465027E-1,(((99[&rate=5.864725048941249E-4]:4.721853308689E-1,96[&rate=5.864725048941249E-4]:4.36666205186E-1)[&rate=5.864725048941249E-4]:1.178343644437E-1,((94[&rate=5.864725048941249E-4]:9.488435950291E-2,100[&rate=5.864725048941249E-4]:9.488435950291E-2)[&rate=5.864725048941249E-4]:1.706525786394E-1,95[&rate=5.864725048941249E-4]:3.502363916944E-1)[&rate=5.864725048941249E-4]:2.288543418697E-1)[&rate=5.864725048941249E-4]:1.366772204709E-3,97[&rate=5.864725048941249E-4]:3.700749921076E-1)[&rate=5.864725048941249E-4]:7.495480248258E-2)[&rate=5.864725048941249E-4]:2.262444285287E-2,146[&rate=5.864725048941249E-4]:6.589110680441E-1)[&rate=5.864725048941249E-4]:7.246280364404E-3)[&rate=5.864725048941249E-4]:6.128878437706E-3,(((2[&rate=5.864725048941249E-4]:3.619524492364E-1,31[&rate=5.864725048941249E-4]:5.893497095105E-1)[&rate=5.864725048941249E-4]:4.589636994891E-2,(22[&rate=5.864725048941249E-4]:4.662087169431E-1,27[&rate=5.864725048941249E-4]:4.826470731075E-1)[&rate=5.864725048941249E-4]:1.142428419682E-1)[&rate=5.864725048941249E-4]:1.432545808783E-1,((7[&rate=5.864725048941249E-4]:1.435395889462E-1,8[&rate=5.864725048941249E-4]:1.435395889462E-1)[&rate=5.864725048941249E-4]:4.579626467993E-1,26[&rate=5.864725048941249E-4]:7.08351550814E-1)[&rate=5.864725048941249E-4]:2.631349308527E-2)[&rate=5.864725048941249E-4]:1.957690050377E0)[&rate=5.864725048941249E-4]:1.141903299598E-1)[&rate=5.864725048941249E-4]:6.149888872966E-1,((35[&rate=5.864725048941249E-4]:4.432590445722E-3,(36[&rate=5.864725048941249E-4]:1.158797720091E-2,(121[&rate=5.864725048941249E-4]:2.005350265057E0,127[&rate=5.864725048941249E-4]:2.446446155468E0)[&rate=5.864725048941249E-4]:8.568976693796E-2)[&rate=5.864725048941249E-4]:3.941995571057E-2)[&rate=5.864725048941249E-4]:4.486087963047E-1,((((((64[&rate=5.864725048941249E-4]:2.662782196523E-1,(65[&rate=5.864725048941249E-4]:1.065099975013E-1,60[&rate=5.864725048941249E-4]:1.065099975013E-1)[&rate=5.864725048941249E-4]:9.08329064421E-3)[&rate=5.864725048941249E-4]:1.098976104604E-2,62[&rate=5.864725048941249E-4]:3.183638711093E-1)[&rate=5.864725048941249E-4]:3.019287392684E-1,(61[&rate=5.864725048941249E-4]:9.141000499612E-2,63[&rate=5.864725048941249E-4]:5.031411458508E-2)[&rate=5.864725048941249E-4]:5.288826053816E-1)[&rate=5.864725048941249E-4]:6.663620695948E-1,128[&rate=5.864725048941249E-4]:1.146928652575E0)[&rate=5.864725048941249E-4]:2.121395717989E-2,((((129[&rate=5.864725048941249E-4]:1.886475686385E-1,132[&rate=5.864725048941249E-4]:1.913872946658E-1)[&rate=5.864725048941249E-4]:1.347473835323E-2,(131[&rate=5.864725048941249E-4]:1.355031364751E-1,130[&rate=5.864725048941249E-4]:1.327634104478E-1)[&rate=5.864725048941249E-4]:6.935889654395E-2)[&rate=5.864725048941249E-4]:2.177103629706E-1,118[&rate=5.864725048941249E-4]:5.568189713323E-1)[&rate=5.864725048941249E-4]:3.443991905172E-2,69[&rate=5.864725048941249E-4]:6.022177944937E-1)[&rate=5.864725048941249E-4]:7.166097467684E-1)[&rate=5.864725048941249E-4]:6.599761356814E-1,(45[&rate=5.864725048941249E-4]:7.522406284849E-1,((50[&rate=5.864725048941249E-4]:6.55600276622E-1,49[&rate=5.864725048941249E-4]:6.55600276622E-1)[&rate=5.864725048941249E-4]:3.072583212217E-2,(((46[&rate=5.864725048941249E-4]:5.816693958313E-1,((41[&rate=5.864725048941249E-4]:4.902366581932E-1,(48[&rate=5.864725048941249E-4]:3.817973631953E-1,42[&rate=5.864725048941249E-4]:3.435459970751E-1)[&rate=5.864725048941249E-4]:1.521551419923E-1)[&rate=5.864725048941249E-4]:9.851756414794E-3,43[&rate=5.864725048941249E-4]:5.547332233509E-1)[&rate=5.864725048941249E-4]:2.693617248036E-2)[&rate=5.864725048941249E-4]:5.797394122046E-2,44[&rate=5.864725048941249E-4]:6.341788561775E-1)[&rate=5.864725048941249E-4]:9.709128150029E-3,(51[&rate=5.864725048941249E-4]:5.129787212588E-1,47[&rate=5.864725048941249E-4]:5.403011256303E-1)[&rate=5.864725048941249E-4]:1.090513395715E-1)[&rate=5.864725048941249E-4]:6.976052878809E-2)[&rate=5.864725048941249E-4]:4.132435580642E-2)[&rate=5.864725048941249E-4]:3.024819046604E-1)[&rate=5.864725048941249E-4]:1.536897646015E-1)[&rate=5.864725048941249E-4]:1.575340206728E-1)[&rate=5.864725048941249E-4]:5.167903632835E-2,((((((((58[&rate=5.864725048941249E-4]:8.113437578204E-2,59[&rate=5.864725048941249E-4]:6.200869272193E-2)[&rate=5.864725048941249E-4]:8.066326294103E-2,56[&rate=5.864725048941249E-4]:1.344752343514E-1)[&rate=5.864725048941249E-4]:5.537368598565E-2,55[&rate=5.864725048941249E-4]:1.89848920337E-1)[&rate=5.864725048941249E-4]:4.095910169428E-2,54[&rate=5.864725048941249E-4]:2.007533772227E-1)[&rate=5.864725048941249E-4]:1.593677314946E-2,37[&rate=5.864725048941249E-4]:2.931928826126E-1)[&rate=5.864725048941249E-4]:4.486081520731E-2,57[&rate=5.864725048941249E-4]:3.025345721368E-1)[&rate=5.864725048941249E-4]:1.518158712139E-1,68[&rate=5.864725048941249E-4]:4.024378750446E-1)[&rate=5.864725048941249E-4]:4.690411513076E-1,(((((52[&rate=5.864725048941249E-4]:7.86250657586E-2,(103[&rate=5.864725048941249E-4]:7.590720393026E-1,((12[&rate=5.864725048941249E-4]:1.101722520852E-1,5[&rate=5.864725048941249E-4]:7.181608770176E-2)[&rate=5.864725048941249E-4]:2.827616170472E-1,29[&rate=5.864725048941249E-4]:4.997831842009E-1)[&rate=5.864725048941249E-4]:4.921655674305E-1)[&rate=5.864725048941249E-4]:9.838467610169E-1)[&rate=5.864725048941249E-4]:7.062954863837E-1,((137[&rate=5.864725048941249E-4]:4.341160304516E-1,134[&rate=5.864725048941249E-4]:3.628831537394E-1)[&rate=5.864725048941249E-4]:1.457634874404E-1,133[&rate=5.864725048941249E-4]:5.387836274809E-1)[&rate=5.864725048941249E-4]:1.020019700318E0)[&rate=5.864725048941249E-4]:1.550701681918E-2,53[&rate=5.864725048941249E-4]:7.922308476501E-1)[&rate=5.864725048941249E-4]:6.699095411347E-3,(((76[&rate=5.864725048941249E-4]:4.130759858821E-1,(70[&rate=5.864725048941249E-4]:3.437082457739E-1,74[&rate=5.864725048941249E-4]:3.820644101574E-1)[&rate=5.864725048941249E-4]:3.101157572468E-2)[&rate=5.864725048941249E-4]:2.138018908022E-1,75[&rate=5.864725048941249E-4]:6.268778766842E-1)[&rate=5.864725048941249E-4]:2.468197832795E-1,(((80[&rate=5.864725048941249E-4]:1.301164192739E-1,81[&rate=5.864725048941249E-4]:1.301164192739E-1)[&rate=5.864725048941249E-4]:3.694737265595E-1,(77[&rate=5.864725048941249E-4]:3.184989498841E-1,73[&rate=5.864725048941249E-4]:3.239784019388E-1)[&rate=5.864725048941249E-4]:2.249268123877E-1)[&rate=5.864725048941249E-4]:1.610922864822E-2,((82[&rate=5.864725048941249E-4]:3.429015158208E-1,(71[&rate=5.864725048941249E-4]:2.9295242175E-1,79[&rate=5.864725048941249E-4]:3.20349682024E-1)[&rate=5.864725048941249E-4]:1.433265571467E-2)[&rate=5.864725048941249E-4]:5.715212680436E-2,(78[&rate=5.864725048941249E-4]:3.468489961152E-2,72[&rate=5.864725048941249E-4]:1.276709139221E-2)[&rate=5.864725048941249E-4]:3.571495649316E-1)[&rate=5.864725048941249E-4]:1.320840880208E-1)[&rate=5.864725048941249E-4]:3.08683216989E-1)[&rate=5.864725048941249E-4]:6.716953417099E-1)[&rate=5.864725048941249E-4]:3.648427941155E-1,125[&rate=5.864725048941249E-4]:9.533902235158E-1)[&rate=5.864725048941249E-4]:8.47554695031E-2)[&rate=5.864725048941249E-4]:3.384960551717E-1)[&rate=5.864725048941249E-4]:1.093844552386E-2)[&rate=5.864725048941249E-4]:5.020309771502E-1);
tree STATE_84510000 [&joint=-20964.925721498385,lnP=-20964.925721498385] = [&R] ((((((38[&rate=6.030236791435003E-4]:8.659566185778E-1,(((((16[&rate=6.030236791435003E-4]:2.542713819752E0,97[&rate=6.030236791435003E-4]:3.861826422686E-1)[&rate=6.030236791435003E-4]:3.556827029353E-2,(39[&rate=6.030236791435003E-4]:4.366468501327E-1,(2[&rate=6.030236791435003E-4]:1.038992783236E0,((31[&rate=6.030236791435003E-4]:6.514608881476E-1,(22[&rate=6.030236791435003E-4]:4.537429520698E-1,27[&rate=6.030236791435003E-4]:4.701813082341E-1)[&rate=6.030236791435003E-4]:1.429234155298E-1)[&rate=6.030236791435003E-4]:1.561720360884E-1,(26[&rate=6.030236791435003E-4]:5.66324606138E-1,(7[&rate=6.030236791435003E-4]:1.842735879715E-1,8[&rate=6.030236791435003E-4]:1.842735879715E-1)[&rate=6.030236791435003E-4]:2.752017030979E-1)[&rate=6.030236791435003E-4]:1.974727016596E-1)[&rate=6.030236791435003E-4]:4.587571192737E-1)[&rate=6.030236791435003E-4]:1.354379869727E0)[&rate=6.030236791435003E-4]:5.614231379556E-2)[&rate=6.030236791435003E-4]:1.120541635774E-1,40[&rate=6.030236791435003E-4]:6.048433275057E-1)[&rate=6.030236791435003E-4]:1.409014282723E-2,((101[&rate=6.030236791435003E-4]:1.392629535045E0,(((((18[&rate=6.030236791435003E-4]:3.289252591908E-1,6[&rate=6.030236791435003E-4]:2.659115605606E-1)[&rate=6.030236791435003E-4]:2.810693720657E-1,(10[&rate=6.030236791435003E-4]:4.132967654148E-1,15[&rate=6.030236791435003E-4]:4.516529297982E-1)[&rate=6.030236791435003E-4]:1.50122523376E-1)[&rate=6.030236791435003E-4]:2.534478350117E-1,3[&rate=6.030236791435003E-4]:7.483739731176E-1)[&rate=6.030236791435003E-4]:7.434317045888E-2,(((89[&rate=6.030236791435003E-4]:5.774219270852E-2,88[&rate=6.030236791435003E-4]:4.404356257151E-2)[&rate=6.030236791435003E-4]:2.22999879907E-1,(83[&rate=6.030236791435003E-4]:2.033364482589E-2,86[&rate=6.030236791435003E-4]:2.033364482589E-2)[&rate=6.030236791435003E-4]:2.467097976526E-1)[&rate=6.030236791435003E-4]:1.438773111186E-1,((92[&rate=6.030236791435003E-4]:3.213808132114E-2,(91[&rate=6.030236791435003E-4]:2.175170169214E-2,90[&rate=6.030236791435003E-4]:2.175170169214E-2)[&rate=6.030236791435003E-4]:1.0386379629E-2)[&rate=6.030236791435003E-4]:1.758969608943E-1,(87[&rate=6.030236791435003E-4]:1.722291752255E-1,((84[&rate=6.030236791435003E-4]:1.856830010554E-2,93[&rate=6.030236791435003E-4]:3.226693024255E-2)[&rate=6.030236791435003E-4]:6.897850333942E-2,85[&rate=6.030236791435003E-4]:8.754680344496E-2)[&rate=6.030236791435003E-4]:8.468237178049E-2)[&rate=6.030236791435003E-4]:2.210723685296E-2)[&rate=6.030236791435003E-4]:2.165843415186E-1)[&rate=6.030236791435003E-4]:9.515224173766E-1)[&rate=6.030236791435003E-4]:6.97511868361E-1,((((24[&rate=6.030236791435003E-4]:8.503643187126E-1,1[&rate=6.030236791435003E-4]:6.95424009044E-2)[&rate=6.030236791435003E-4]:4.214216246067E-2,(28[&rate=6.030236791435003E-4]:7.651622913463E-1,21[&rate=6.030236791435003E-4]:7.405047570998E-1)[&rate=6.030236791435003E-4]:1.328236418817E-1)[&rate=6.030236791435003E-4]:5.461367443168E-1,(102[&rate=6.030236791435003E-4]:1.318986098047E-1,((140[&rate=6.030236791435003E-4]:3.506962855013E-1,11[&rate=6.030236791435003E-4]:3.69874367693E-1)[&rate=6.030236791435003E-4]:3.386054249919E-1,(23[&rate=6.030236791435003E-4]:4.981274180445E-1,(20[&rate=6.030236791435003E-4]:4.52398495693E-1,25[&rate=6.030236791435003E-4]:4.715765778847E-1)[&rate=6.030236791435003E-4]:3.75097442694E-2)[&rate=6.030236791435003E-4]:2.952838814896E-1)[&rate=6.030236791435003E-4]:4.891722417774E-1)[&rate=6.030236791435003E-4]:1.45100780069E-1)[&rate=6.030236791435003E-4]:6.48825057478E-2,((142[&rate=6.030236791435003E-4]:3.896010721088E-1,((145[&rate=6.030236791435003E-4]:9.503647893154E-2,141[&rate=6.030236791435003E-4]:9.229675290396E-2)[&rate=6.030236791435003E-4]:6.086357403485E-2,144[&rate=6.030236791435003E-4]:1.504206009114E-1)[&rate=6.030236791435003E-4]:2.337010191424E-1)[&rate=6.030236791435003E-4]:1.182766902684E0,((((((104[&rate=6.030236791435003E-4]:3.162968647411E-1,114[&rate=6.030236791435003E-4]:2.560228921383E-1)[&rate=6.030236791435003E-4]:3.018050640703E-1,(108[&rate=6.030236791435003E-4]:2.245991838513E-1,107[&rate=6.030236791435003E-4]:2.273389098787E-1)[&rate=6.030236791435003E-4]:3.907630189326E-1)[&rate=6.030236791435003E-4]:1.869615966326E-2,109[&rate=6.030236791435003E-4]:6.559761706663E-1)[&rate=6.030236791435003E-4]:9.189348040202E-2,((13[&rate=6.030236791435003E-4]:5.204434116205E-1,19[&rate=6.030236791435003E-4]:5.587995760042E-1)[&rate=6.030236791435003E-4]:2.150415249625E-1,115[&rate=6.030236791435003E-4]:6.532931557611E-1)[&rate=6.030236791435003E-4]:1.512444051273E-2)[&rate=6.030236791435003E-4]:9.145705157655E-2,((106[&rate=6.030236791435003E-4]:1.626251854478E-1,(111[&rate=6.030236791435003E-4]:1.580154784403E-2,139[&rate=6.030236791435003E-4]:1.911440135974E-1)[&rate=6.030236791435003E-4]:1.632619937681E-1)[&rate=6.030236791435003E-4]:4.288081809267E-1,(116[&rate=6.030236791435003E-4]:5.06658236068E-1,(148[&rate=6.030236791435003E-4]:4.122936790663E-1,143[&rate=6.030236791435003E-4]:4.09553953039E-1)[&rate=6.030236791435003E-4]:1.327207213854E-1)[&rate=6.030236791435003E-4]:2.450115770367E-2)[&rate=6.030236791435003E-4]:2.287152540787E-1)[&rate=6.030236791435003E-4]:1.741750636152E-1,(((((30[&rate=6.030236791435003E-4]:2.820080674295E-1,4[&rate=6.030236791435003E-4]:1.094053277035E-1)[&rate=6.030236791435003E-4]:4.179422808097E-1,113[&rate=6.030236791435003E-4]:5.848818550883E-1)[&rate=6.030236791435003E-4]:6.869737271937E-3,(17[&rate=6.030236791435003E-4]:2.674507355384E-1,14[&rate=6.030236791435003E-4]:2.290945711548E-1)[&rate=6.030236791435003E-4]:3.626570212055E-1)[&rate=6.030236791435003E-4]:9.641055225627E-3,(112[&rate=6.030236791435003E-4]:5.998789645605E-1,9[&rate=6.030236791435003E-4]:5.916597864784E-1)[&rate=6.030236791435003E-4]:1.513683025452E-3)[&rate=6.030236791435003E-4]:1.609921317912E-1,(110[&rate=6.030236791435003E-4]:4.733248348995E-1,(117[&rate=6.030236791435003E-4]:4.350279129607E-1,105[&rate=6.030236791435003E-4]:4.048909266593E-1)[&rate=6.030236791435003E-4]:4.651610002109E-2)[&rate=6.030236791435003E-4]:2.835804924229E-1)[&rate=6.030236791435003E-4]:2.538567129104E-1)[&rate=6.030236791435003E-4]:3.835237427789E-1)[&rate=6.030236791435003E-4]:1.608926329475E-2)[&rate=6.030236791435003E-4]:1.810868423433E-1)[&rate=6.030236791435003E-4]:8.751402491347E-1)[&rate=6.030236791435003E-4]:1.785346554982E-1,(146[&rate=6.030236791435003E-4]:6.771177702858E-1,147[&rate=6.030236791435003E-4]:6.142762402312E-1)[&rate=6.030236791435003E-4]:4.110084049808E-2)[&rate=6.030236791435003E-4]:2.093343878394E-2)[&rate=6.030236791435003E-4]:2.710671397502E-1,((((100[&rate=6.030236791435003E-4]:2.58392819812E-1,94[&rate=6.030236791435003E-4]:2.58392819812E-1)[&rate=6.030236791435003E-4]:2.154874705356E-1,95[&rate=6.030236791435003E-4]:5.585797438996E-1)[&rate=6.030236791435003E-4]:2.212232068828E-1,98[&rate=6.030236791435003E-4]:7.688739890337E-1)[&rate=6.030236791435003E-4]:1.357609078925E-1,(96[&rate=6.030236791435003E-4]:7.506306838034E-1,99[&rate=6.030236791435003E-4]:7.861498094863E-1)[&rate=6.030236791435003E-4]:1.403430109372E-1)[&rate=6.030236791435003E-4]:1.137810137032E-1)[&rate=6.030236791435003E-4]:4.426201942375E-2)[&rate=6.030236791435003E-4]:1.274535677226E-1,(36[&rate=6.030236791435003E-4]:2.300389019604E-1,(((128[&rate=6.030236791435003E-4]:1.052366720349E0,(((65[&rate=6.030236791435003E-4]:1.567779305147E-1,(62[&rate=6.030236791435003E-4]:3.031312677357E-1,(64[&rate=6.030236791435003E-4]:1.706848444097E-1,60[&rate=6.030236791435003E-4]:1.9999912903E-2)[&rate=6.030236791435003E-4]:9.135053291494E-2)[&rate=6.030236791435003E-4]:4.542748469674E-2)[&rate=6.030236791435003E-4]:1.00879251044E-1,(61[&rate=6.030236791435003E-4]:1.914081736739E-1,63[&rate=6.030236791435003E-4]:1.503122832628E-1)[&rate=6.030236791435003E-4]:2.580298298026E-1)[&rate=6.030236791435003E-4]:7.150380826421E-1,(118[&rate=6.030236791435003E-4]:6.310931943951E-1,(69[&rate=6.030236791435003E-4]:6.409669247492E-1,(131[&rate=6.030236791435003E-4]:2.227012279658E-1,((129[&rate=6.030236791435003E-4]:5.667920360578E-2,132[&rate=6.030236791435003E-4]:5.941892963314E-2)[&rate=6.030236791435003E-4]:6.102431619501E-2,130[&rate=6.030236791435003E-4]:1.177035198008E-1)[&rate=6.030236791435003E-4]:1.022579821377E-1)[&rate=6.030236791435003E-4]:2.730602173312E-1)[&rate=6.030236791435003E-4]:1.085173755587E-3)[&rate=6.030236791435003E-4]:5.333828917235E-1)[&rate=6.030236791435003E-4]:2.761666162743E-2)[&rate=6.030236791435003E-4]:5.5433308421E-1,(((((44[&rate=6.030236791435003E-4]:4.246568383601E-1,47[&rate=6.030236791435003E-4]:4.301213192344E-1)[&rate=6.030236791435003E-4]:3.305266286289E-2,51[&rate=6.030236791435003E-4]:4.358515777258E-1)[&rate=6.030236791435003E-4]:5.543225419484E-2,(50[&rate=6.030236791435003E-4]:4.194720266936E-1,49[&rate=6.030236791435003E-4]:4.194720266936E-1)[&rate=6.030236791435003E-4]:6.634732435276E-2)[&rate=6.030236791435003E-4]:7.537698640752E-2,((48[&rate=6.030236791435003E-4]:2.789411612248E-1,(42[&rate=6.030236791435003E-4]:2.013756325904E-1,41[&rate=6.030236791435003E-4]:1.959111517161E-1)[&rate=6.030236791435003E-4]:3.931416251417E-2)[&rate=6.030236791435003E-4]:1.692390099294E-1,(43[&rate=6.030236791435003E-4]:4.478648830846E-1,46[&rate=6.030236791435003E-4]:4.478648830846E-1)[&rate=6.030236791435003E-4]:1.124424981808E-2)[&rate=6.030236791435003E-4]:1.34874089797E-1)[&rate=6.030236791435003E-4]:4.981765594218E-2,45[&rate=6.030236791435003E-4]:6.356041573304E-1)[&rate=6.030236791435003E-4]:1.97699434937E-1)[&rate=6.030236791435003E-4]:5.128522155777E-2,(35[&rate=6.030236791435003E-4]:1.002879923938E-1,(121[&rate=6.030236791435003E-4]:1.876815723107E0,127[&rate=6.030236791435003E-4]:2.317911613518E0)[&rate=6.030236791435003E-4]:3.494996665468E-1)[&rate=6.030236791435003E-4]:2.892991043508E-2)[&rate=6.030236791435003E-4]:5.424565666577E-2)[&rate=6.030236791435003E-4]:2.075811802903E-1)[&rate=6.030236791435003E-4]:4.36574619759E-1,(((57[&rate=6.030236791435003E-4]:4.133413784595E-1,(((58[&rate=6.030236791435003E-4]:3.01807909847E-1,59[&rate=6.030236791435003E-4]:2.826822267869E-1)[&rate=6.030236791435003E-4]:2.173916087681E-2,37[&rate=6.030236791435003E-4]:3.426727537839E-1)[&rate=6.030236791435003E-4]:5.184940136193E-2,((55[&rate=6.030236791435003E-4]:3.186415516674E-1,56[&rate=6.030236791435003E-4]:3.186415516674E-1)[&rate=6.030236791435003E-4]:2.749767411851E-2,54[&rate=6.030236791435003E-4]:3.160845809773E-1)[&rate=6.030236791435003E-4]:1.934841928099E-3)[&rate=6.030236791435003E-4]:5.433834899678E-2)[&rate=6.030236791435003E-4]:1.796458579972E-1,68[&rate=6.030236791435003E-4]:5.410746681506E-1)[&rate=6.030236791435003E-4]:3.681734508064E-1,((((133[&rate=6.030236791435003E-4]:4.643287748018E-1,(137[&rate=6.030236791435003E-4]:1.870937062632E-1,134[&rate=6.030236791435003E-4]:1.15860829551E-1)[&rate=6.030236791435003E-4]:3.183309589497E-1)[&rate=6.030236791435003E-4]:8.277475342749E-1,(((((74[&rate=6.030236791435003E-4]:3.579505223245E-1,76[&rate=6.030236791435003E-4]:3.579505223245E-1)[&rate=6.030236791435003E-4]:4.500641620306E-2,70[&rate=6.030236791435003E-4]:3.646007741441E-1)[&rate=6.030236791435003E-4]:5.29614668843E-2,75[&rate=6.030236791435003E-4]:4.559184054119E-1)[&rate=6.030236791435003E-4]:1.41503655421E-1,(((80[&rate=6.030236791435003E-4]:1.399168668935E-2,81[&rate=6.030236791435003E-4]:1.399168668935E-2)[&rate=6.030236791435003E-4]:3.126249177625E-1,(82[&rate=6.030236791435003E-4]:3.087092968423E-1,((78[&rate=6.030236791435003E-4]:4.981480803429E-2,72[&rate=6.030236791435003E-4]:2.789699981498E-2)[&rate=6.030236791435003E-4]:1.218514879764E-1,79[&rate=6.030236791435003E-4]:1.716662960107E-1)[&rate=6.030236791435003E-4]:1.288238227495E-1)[&rate=6.030236791435003E-4]:3.434566377389E-2)[&rate=6.030236791435003E-4]:2.39546185223E-2,(77[&rate=6.030236791435003E-4]:3.323032360281E-1,(71[&rate=6.030236791435003E-4]:1.27823773077E-1,73[&rate=6.030236791435003E-4]:1.963169237618E-1)[&rate=6.030236791435003E-4]:1.41465764321E-1)[&rate=6.030236791435003E-4]:6.21036033844E-2)[&rate=6.030236791435003E-4]:1.975357693657E-1)[&rate=6.030236791435003E-4]:5.978254371856E-1,53[&rate=6.030236791435003E-4]:4.487844394064E-1)[&rate=6.030236791435003E-4]:6.121237270213E-2)[&rate=6.030236791435003E-4]:3.28740307667E-1,(52[&rate=6.030236791435003E-4]:6.470418791966E-1,(103[&rate=6.030236791435003E-4]:4.654147381121E-1,((12[&rate=6.030236791435003E-4]:1.086503095047E-1,5[&rate=6.030236791435003E-4]:7.029414512125E-2)[&rate=6.030236791435003E-4]:1.044277006511E-1,29[&rate=6.030236791435003E-4]:3.199273252244E-1)[&rate=6.030236791435003E-4]:3.783641252165E-1)[&rate=6.030236791435003E-4]:1.845920875645E0)[&rate=6.030236791435003E-4]:1.998919618902E-1)[&rate=6.030236791435003E-4]:2.729737025439E-1,125[&rate=6.030236791435003E-4]:9.013283086582E-1)[&rate=6.030236791435003E-4]:1.745864769656E-1)[&rate=6.030236791435003E-4]:4.66091878359E-1)[&rate=6.030236791435003E-4]:4.055489821669E-2,34[&rate=6.030236791435003E-4]:5.160559130458E-3)[&rate=6.030236791435003E-4]:5.12697335816E-2,32[&rate=6.030236791435003E-4]:3.451248449297E-2)[&rate=6.030236791435003E-4]:1.612905830387E-2,((((119[&rate=6.030236791435003E-4]:9.648955410778E-1,120[&rate=6.030236791435003E-4]:8.690051301189E-1)[&rate=6.030236791435003E-4]:7.572862201859E-1,(((138[&rate=6.030236791435003E-4]:2.653206249442E-1,136[&rate=6.030236791435003E-4]:1.33813775629E-1)[&rate=6.030236791435003E-4]:4.756149899636E-1,135[&rate=6.030236791435003E-4]:5.409356149078E-1)[&rate=6.030236791435003E-4]:6.933353428597E-1,126[&rate=6.030236791435003E-4]:7.965136406032E-1)[&rate=6.030236791435003E-4]:1.399655980167E-1)[&rate=6.030236791435003E-4]:7.266784641328E-1,((67[&rate=6.030236791435003E-4]:1.902482467153E-1,(124[&rate=6.030236791435003E-4]:2.361532391326E-1,(123[&rate=6.030236791435003E-4]:2.064472472847E-1,122[&rate=6.030236791435003E-4]:2.064472472847E-1)[&rate=6.030236791435003E-4]:3.243823228499E-2)[&rate=6.030236791435003E-4]:4.526353174863E-1)[&rate=6.030236791435003E-4]:1.128982001854E-1,66[&rate=6.030236791435003E-4]:3.031464469008E-1)[&rate=6.030236791435003E-4]:1.12837066167E-1)[&rate=6.030236791435003E-4]:4.924708486855E-1,33[&rate=6.030236791435003E-4]:2.90023069588E-2)[&rate=6.030236791435003E-4]:2.711868789275E-2);
tree STATE_84600000 [&joint=-20983.17606869356,lnP=-20983.17606869356] = [&R] ((33[&rate=6.244661923425383E-4]:4.218217947771E-2,((34[&rate=6.244661923425383E-4]:4.120875911594E-2,((((57[&rate=6.244661923425383E-4]:3.596333403361E-1,(37[&rate=6.244661923425383E-4]:3.720682608449E-1,((55[&rate=6.244661923425383E-4]:2.158966465365E-1,56[&rate=6.244661923425383E-4]:2.158966465365E-1)[&rate=6.244661923425383E-4]:7.309323765506E-2,((58[&rate=6.244661923425383E-4]:1.607247892232E-1,54[&rate=6.244661923425383E-4]:1.033477400429E-1)[&rate=6.244661923425383E-4]:1.411686516359E-1,59[&rate=6.244661923425383E-4]:2.82767757799E-1)[&rate=6.244661923425383E-4]:1.441884770418E-2)[&rate=6.244661923425383E-4]:3.663028922148E-2)[&rate=6.244661923425383E-4]:2.308420517434E-2)[&rate=6.244661923425383E-4]:1.730694630704E-1,68[&rate=6.244661923425383E-4]:4.807902351004E-1)[&rate=6.244661923425383E-4]:4.936600579237E-1,(((53[&rate=6.244661923425383E-4]:6.293148466514E-1,((75[&rate=6.244661923425383E-4]:4.674165568472E-1,(74[&rate=6.244661923425383E-4]:4.224200620977E-1,(76[&rate=6.244661923425383E-4]:2.473424932544E-1,70[&rate=6.244661923425383E-4]:2.089863288709E-1)[&rate=6.244661923425383E-4]:1.750775688433E-1)[&rate=6.244661923425383E-4]:4.499649474952E-2)[&rate=6.244661923425383E-4]:1.049571560815E-1,((((82[&rate=6.244661923425383E-4]:1.835793211084E-1,(72[&rate=6.244661923425383E-4]:5.324352251047E-2,78[&rate=6.244661923425383E-4]:7.516133072978E-2)[&rate=6.244661923425383E-4]:1.001988122966E-1)[&rate=6.244661923425383E-4]:3.156465291343E-2,(71[&rate=6.244661923425383E-4]:1.055389175698E-1,79[&rate=6.244661923425383E-4]:1.329361778438E-1)[&rate=6.244661923425383E-4]:7.398861809599E-2)[&rate=6.244661923425383E-4]:1.549379077291E-1,(73[&rate=6.244661923425383E-4]:3.31768467058E-1,77[&rate=6.244661923425383E-4]:3.262890150032E-1)[&rate=6.244661923425383E-4]:7.119012702175E-2)[&rate=6.244661923425383E-4]:1.057197293414E-1,(80[&rate=6.244661923425383E-4]:5.542017771464E-3,81[&rate=6.244661923425383E-4]:5.542017771464E-3)[&rate=6.244661923425383E-4]:4.538212371565E-1)[&rate=6.244661923425383E-4]:6.36953895076E-2)[&rate=6.244661923425383E-4]:8.034041923348E-1)[&rate=6.244661923425383E-4]:1.239420375692E-2,(((103[&rate=6.244661923425383E-4]:5.033895389849E-1,((12[&rate=6.244661923425383E-4]:6.312650340427E-2,5[&rate=6.244661923425383E-4]:2.477033902081E-2)[&rate=6.244661923425383E-4]:3.236542477072E-1,29[&rate=6.244661923425383E-4]:4.9363006618E-1)[&rate=6.244661923425383E-4]:2.426361851337E-1)[&rate=6.244661923425383E-4]:1.716859774947E0,52[&rate=6.244661923425383E-4]:5.559555793707E-1)[&rate=6.244661923425383E-4]:6.659691904706E-2,((134[&rate=6.244661923425383E-4]:2.565977930852E-1,137[&rate=6.244661923425383E-4]:3.278306697974E-1)[&rate=6.244661923425383E-4]:4.110777613143E-1,133[&rate=6.244661923425383E-4]:6.978125407006E-1)[&rate=6.244661923425383E-4]:6.98622733374E-1)[&rate=6.244661923425383E-4]:2.73532733019E-2)[&rate=6.244661923425383E-4]:5.516375825473E-1,125[&rate=6.244661923425383E-4]:9.829641192944E-1)[&rate=6.244661923425383E-4]:1.581528403966E-1)[&rate=6.244661923425383E-4]:3.893187438388E-1,((((146[&rate=6.244661923425383E-4]:4.220239293715E-1,97[&rate=6.244661923425383E-4]:2.307670987704E-1)[&rate=6.244661923425383E-4]:3.121778688327E-1,(40[&rate=6.244661923425383E-4]:5.940233312766E-1,(((39[&rate=6.244661923425383E-4]:4.350809753301E-1,(((((22[&rate=6.244661923425383E-4]:3.203152612419E-1,27[&rate=6.244661923425383E-4]:3.367536174063E-1)[&rate=6.244661923425383E-4]:1.042375156358E-1,31[&rate=6.244661923425383E-4]:4.793472974257E-1)[&rate=6.244661923425383E-4]:1.572028483968E-1,(26[&rate=6.244661923425383E-4]:4.771782978336E-1,(7[&rate=6.244661923425383E-4]:2.54929443433E-1,8[&rate=6.244661923425383E-4]:2.54929443433E-1)[&rate=6.244661923425383E-4]:1.153995393321E-1)[&rate=6.244661923425383E-4]:1.155362315505E-1)[&rate=6.244661923425383E-4]:3.241670561976E-1,2[&rate=6.244661923425383E-4]:7.33319941746E-1)[&rate=6.244661923425383E-4]:1.586709756514E0,(101[&rate=6.244661923425383E-4]:4.682998287954E-1,((((102[&rate=6.244661923425383E-4]:3.295848977979E-2,((1[&rate=6.244661923425383E-4]:1.35784969894E-2,(21[&rate=6.244661923425383E-4]:7.081980994744E-1,28[&rate=6.244661923425383E-4]:7.328556337209E-1)[&rate=6.244661923425383E-4]:6.702423313148E-2)[&rate=6.244661923425383E-4]:1.626229735248E-1,24[&rate=6.244661923425383E-4]:9.570233883224E-1)[&rate=6.244661923425383E-4]:2.375789370737E-1)[&rate=6.244661923425383E-4]:1.200892288772E-2,((140[&rate=6.244661923425383E-4]:4.526075775335E-1,11[&rate=6.244661923425383E-4]:4.717856597253E-1)[&rate=6.244661923425383E-4]:3.144520823295E-2,((25[&rate=6.244661923425383E-4]:3.434894870498E-1,20[&rate=6.244661923425383E-4]:3.243114048581E-1)[&rate=6.244661923425383E-4]:2.024158270491E-1,23[&rate=6.244661923425383E-4]:5.349464099893E-1)[&rate=6.244661923425383E-4]:5.321596481809E-2)[&rate=6.244661923425383E-4]:6.074899693668E-1)[&rate=6.244661923425383E-4]:1.744782719272E-3,(((((109[&rate=6.244661923425383E-4]:5.375125721197E-1,((107[&rate=6.244661923425383E-4]:4.982993313869E-2,108[&rate=6.244661923425383E-4]:4.709020711134E-2)[&rate=6.244661923425383E-4]:4.008114080023E-1,(104[&rate=6.244661923425383E-4]:1.135537353683E-1,114[&rate=6.244661923425383E-4]:5.32797627655E-2)[&rate=6.244661923425383E-4]:3.370876057727E-1)[&rate=6.244661923425383E-4]:6.769314878695E-2)[&rate=6.244661923425383E-4]:9.67070718669E-2,(115[&rate=6.244661923425383E-4]:5.405945720536E-1,(13[&rate=6.244661923425383E-4]:5.376538198771E-1,19[&rate=6.244661923425383E-4]:5.760099842608E-1)[&rate=6.244661923425383E-4]:8.513253299838E-2)[&rate=6.244661923425383E-4]:1.417301713844E-2)[&rate=6.244661923425383E-4]:1.526631882057E-1,((106[&rate=6.244661923425383E-4]:2.854035491824E-1,(111[&rate=6.244661923425383E-4]:2.938560325868E-1,139[&rate=6.244661923425383E-4]:4.691984983402E-1)[&rate=6.244661923425383E-4]:7.985872759981E-3)[&rate=6.244661923425383E-4]:3.112481401122E-1,(116[&rate=6.244661923425383E-4]:4.18131790758E-1,(148[&rate=6.244661923425383E-4]:2.401215619372E-1,143[&rate=6.244661923425383E-4]:2.373818359099E-1)[&rate=6.244661923425383E-4]:2.163663932045E-1)[&rate=6.244661923425383E-4]:1.182459259338E-1)[&rate=6.244661923425383E-4]:1.710530607059E-1)[&rate=6.244661923425383E-4]:8.34971848817E-2,((((((30[&rate=6.244661923425383E-4]:3.000336602139E-1,4[&rate=6.244661923425383E-4]:1.274309204879E-1)[&rate=6.244661923425383E-4]:1.588229784605E-1,112[&rate=6.244661923425383E-4]:3.437881455236E-1)[&rate=6.244661923425383E-4]:9.678740073172E-2,113[&rate=6.244661923425383E-4]:4.405755462554E-1)[&rate=6.244661923425383E-4]:6.637717076381E-2,(9[&rate=6.244661923425383E-4]:2.40777040062E-1,117[&rate=6.244661923425383E-4]:2.517359441716E-1)[&rate=6.244661923425383E-4]:2.579564988751E-1)[&rate=6.244661923425383E-4]:7.892168149688E-2,(17[&rate=6.244661923425383E-4]:3.641615257916E-1,14[&rate=6.244661923425383E-4]:3.258053614079E-1)[&rate=6.244661923425383E-4]:2.600690371081E-1)[&rate=6.244661923425383E-4]:1.561745490314E-1,(105[&rate=6.244661923425383E-4]:6.112295607904E-1,110[&rate=6.244661923425383E-4]:6.331473690095E-1)[&rate=6.244661923425383E-4]:1.034221264833E-1)[&rate=6.244661923425383E-4]:1.310707955538E-1)[&rate=6.244661923425383E-4]:1.616216943791E-1,(142[&rate=6.244661923425383E-4]:6.553773733966E-1,(144[&rate=6.244661923425383E-4]:5.533009838505E-1,(145[&rate=6.244661923425383E-4]:9.148314666522E-2,141[&rate=6.244661923425383E-4]:8.874342063764E-2)[&rate=6.244661923425383E-4]:4.672972892403E-1)[&rate=6.244661923425383E-4]:9.659693749113E-2)[&rate=6.244661923425383E-4]:5.5196680381E-1)[&rate=6.244661923425383E-4]:8.594336064595E-2)[&rate=6.244661923425383E-4]:6.844305796455E-2,((((10[&rate=6.244661923425383E-4]:1.532116140733E-1,15[&rate=6.244661923425383E-4]:1.915677784567E-1)[&rate=6.244661923425383E-4]:4.518827007378E-2,6[&rate=6.244661923425383E-4]:1.819615279827E-1)[&rate=6.244661923425383E-4]:4.232067074645E-1,(18[&rate=6.244661923425383E-4]:3.335091101644E-1,3[&rate=6.244661923425383E-4]:2.184406170138E-1)[&rate=6.244661923425383E-4]:3.346728239129E-1)[&rate=6.244661923425383E-4]:3.504688402659E-2,(((92[&rate=6.244661923425383E-4]:4.041961984643E-2,(91[&rate=6.244661923425383E-4]:1.278999617363E-2,90[&rate=6.244661923425383E-4]:1.278999617363E-2)[&rate=6.244661923425383E-4]:2.76296236728E-2)[&rate=6.244661923425383E-4]:1.702521887319E-1,87[&rate=6.244661923425383E-4]:1.969731784413E-1)[&rate=6.244661923425383E-4]:5.688018773168E-2,(((93[&rate=6.244661923425383E-4]:1.11116702789E-1,85[&rate=6.244661923425383E-4]:9.741807265196E-2)[&rate=6.244661923425383E-4]:1.061359619961E-2,84[&rate=6.244661923425383E-4]:1.080316688516E-1)[&rate=6.244661923425383E-4]:1.317016511344E-1,(86[&rate=6.244661923425383E-4]:1.606699882251E-1,((89[&rate=6.244661923425383E-4]:5.103162714713E-2,88[&rate=6.244661923425383E-4]:3.733299701011E-2)[&rate=6.244661923425383E-4]:6.11636777397E-2,83[&rate=6.244661923425383E-4]:9.849667474982E-2)[&rate=6.244661923425383E-4]:6.217331347529E-2)[&rate=6.244661923425383E-4]:7.906333176085E-2)[&rate=6.244661923425383E-4]:1.412004618702E-2)[&rate=6.244661923425383E-4]:8.740329861775E-1)[&rate=6.244661923425383E-4]:5.242552023706E-1)[&rate=6.244661923425383E-4]:3.58624027499E-1)[&rate=6.244661923425383E-4]:8.68168225629E-1)[&rate=6.244661923425383E-4]:7.177707989953E-2)[&rate=6.244661923425383E-4]:2.809831720699E-2,(16[&rate=6.244661923425383E-4]:2.534388385996E0,((((100[&rate=6.244661923425383E-4]:3.249422653315E-1,94[&rate=6.244661923425383E-4]:3.249422653315E-1)[&rate=6.244661923425383E-4]:6.146826124479E-2,95[&rate=6.244661923425383E-4]:4.711099801283E-1)[&rate=6.244661923425383E-4]:6.043743889383E-2,98[&rate=6.244661923425383E-4]:5.206184572734E-1)[&rate=6.244661923425383E-4]:2.106372163014E-2,(99[&rate=6.244661923425383E-4]:4.921709786709E-1,96[&rate=6.244661923425383E-4]:4.566518529881E-1)[&rate=6.244661923425383E-4]:7.136912372986E-2)[&rate=6.244661923425383E-4]:3.562858152107E-2)[&rate=6.244661923425383E-4]:1.42838326588E-2)[&rate=6.244661923425383E-4]:6.642464449742E-3,147[&rate=6.244661923425383E-4]:5.271988061672E-1)[&rate=6.244661923425383E-4]:1.242015742897E-1)[&rate=6.244661923425383E-4]:1.995988769273E-2)[&rate=6.244661923425383E-4]:2.090473658394E-1,38[&rate=6.244661923425383E-4]:7.547245738796E-1)[&rate=6.244661923425383E-4]:1.973453891794E-1,(((((((118[&rate=6.244661923425383E-4]:6.32774899614E-1,(129[&rate=6.244661923425383E-4]:1.957147367156E-1,((131[&rate=6.244661923425383E-4]:1.155522218724E-1,130[&rate=6.244661923425383E-4]:1.12812495845E-1)[&rate=6.244661923425383E-4]:7.622222724282E-2,132[&rate=6.244661923425383E-4]:1.917744491152E-1)[&rate=6.244661923425383E-4]:6.680013627822E-3)[&rate=6.244661923425383E-4]:3.000738615284E-1)[&rate=6.244661923425383E-4]:1.778951905172E-1,69[&rate=6.244661923425383E-4]:8.216289942408E-1)[&rate=6.244661923425383E-4]:6.337254358236E-1,(128[&rate=6.244661923425383E-4]:1.304333740644E0,(((64[&rate=6.244661923425383E-4]:1.711308036113E-1,60[&rate=6.244661923425383E-4]:2.044587210459E-2)[&rate=6.244661923425383E-4]:1.860235855307E-1,(62[&rate=6.244661923425383E-4]:3.72106659485E-1,65[&rate=6.244661923425383E-4]:1.803258375672E-1)[&rate=6.244661923425383E-4]:2.614362006801E-2)[&rate=6.244661923425383E-4]:2.795424996797E-1,(61[&rate=6.244661923425383E-4]:6.8807235931E-2,63[&rate=6.244661923425383E-4]:2.771134551996E-2)[&rate=6.244661923425383E-4]:6.089855433017E-1)[&rate=6.244661923425383E-4]:7.66266988809E-1)[&rate=6.244661923425383E-4]:3.357579130081E-4)[&rate=6.244661923425383E-4]:1.167146406355E-1,127[&rate=6.244661923425383E-4]:2.459740303576E0)[&rate=6.244661923425383E-4]:2.095381297288E-1,36[&rate=6.244661923425383E-4]:1.487304880999E-1)[&rate=6.244661923425383E-4]:6.198436403912E-2,(121[&rate=6.244661923425383E-4]:2.255074587007E0,35[&rate=6.244661923425383E-4]:1.290471897469E-1)[&rate=6.244661923425383E-4]:3.509231992636E-2)[&rate=6.244661923425383E-4]:6.4370158288E-2,((44[&rate=6.244661923425383E-4]:4.4490711677E-1,45[&rate=6.244661923425383E-4]:4.421748763329E-1)[&rate=6.244661923425383E-4]:2.044396845494E-1,(((46[&rate=6.244661923425383E-4]:4.941564051697E-1,(41[&rate=6.244661923425383E-4]:3.773356252017E-1,(48[&rate=6.244661923425383E-4]:3.831021595428E-1,42[&rate=6.244661923425383E-4]:3.448507934225E-1)[&rate=6.244661923425383E-4]:3.794931265337E-2)[&rate=6.244661923425383E-4]:6.217597122505E-2)[&rate=6.244661923425383E-4]:9.297558122676E-3,43[&rate=6.244661923425383E-4]:5.034539632924E-1)[&rate=6.244661923425383E-4]:7.388479395136E-2,((51[&rate=6.244661923425383E-4]:4.542519278124E-1,47[&rate=6.244661923425383E-4]:4.815743321839E-1)[&rate=6.244661923425383E-4]:8.495009823916E-2,(50[&rate=6.244661923425383E-4]:2.788645765296E-1,49[&rate=6.244661923425383E-4]:2.788645765296E-1)[&rate=6.244661923425383E-4]:2.548729686478E-1)[&rate=6.244661923425383E-4]:1.081432682069E-2)[&rate=6.244661923425383E-4]:7.747252494994E-2)[&rate=6.244661923425383E-4]:3.372660180753E-1)[&rate=6.244661923425383E-4]:1.211948485823E-1)[&rate=6.244661923425383E-4]:4.663438825471E-1)[&rate=6.244661923425383E-4]:8.817405865536E-2)[&rate=6.244661923425383E-4]:1.312449802547E-3,32[&rate=6.244661923425383E-4]:2.06034006994E-2)[&rate=6.244661923425383E-4]:1.609932672359E-2)[&rate=6.244661923425383E-4]:3.826514684716E-2,(66[&rate=6.244661923425383E-4]:5.359595764989E-1,((((119[&rate=6.244661923425383E-4]:9.727218638319E-1,120[&rate=6.244661923425383E-4]:8.76831452873E-1)[&rate=6.244661923425383E-4]:7.915803303838E-1,((138[&rate=6.244661923425383E-4]:2.334164949833E-1,136[&rate=6.244661923425383E-4]:1.019096456681E-1)[&rate=6.244661923425383E-4]:6.536405895642E-1,135[&rate=6.244661923425383E-4]:6.870570845474E-1)[&rate=6.244661923425383E-4]:7.292999041889E-1)[&rate=6.244661923425383E-4]:4.490053531099E-1,126[&rate=6.244661923425383E-4]:1.427605024682E0)[&rate=6.244661923425383E-4]:2.822884641596E-1,(67[&rate=6.244661923425383E-4]:3.044022042317E-1,((124[&rate=6.244661923425383E-4]:2.128711579702E-2,123[&rate=6.244661923425383E-4]:2.401935623415E-2)[&rate=6.244661923425383E-4]:2.749088672318E-1,122[&rate=6.244661923425383E-4]:2.98928223466E-1)[&rate=6.244661923425383E-4]:5.067465311064E-1)[&rate=6.244661923425383E-4]:1.583170949246E-1)[&rate=6.244661923425383E-4]:7.324027734258E-2)[&rate=6.244661923425383E-4]:4.239398046204E-1);
tree STATE_84690000 [&joint=-20977.84267638594,lnP=-20977.84267638594] = [&R] (((33[&rate=5.711641260769895E-4]:9.975421438813E-2,(((((55[&rate=5.711641260769895E-4]:1.336672367568E-1,56[&rate=5.711641260769895E-4]:1.336672367568E-1)[&rate=5.711641260769895E-4]:2.731833330274E-1,((54[&rate=5.711641260769895E-4]:1.435050872964E-1,37[&rate=5.711641260769895E-4]:2.200078195368E-1)[&rate=5.711641260769895E-4]:1.799855898401E-1,(57[&rate=5.711641260769895E-4]:3.041345401951E-1,58[&rate=5.711641260769895E-4]:3.205279828181E-1)[&rate=5.711641260769895E-4]:6.033974349861E-2)[&rate=5.711641260769895E-4]:5.330524783916E-2)[&rate=5.711641260769895E-4]:3.497977017119E-2,59[&rate=5.711641260769895E-4]:4.50027061267E-1)[&rate=5.711641260769895E-4]:1.223730195104E-1,68[&rate=5.711641260769895E-4]:5.232197529084E-1)[&rate=5.711641260769895E-4]:3.553034258359E-1,((((75[&rate=5.711641260769895E-4]:7.851259709033E-1,((77[&rate=5.711641260769895E-4]:3.679110969515E-1,(73[&rate=5.711641260769895E-4]:2.831468973205E-1,71[&rate=5.711641260769895E-4]:2.146537466357E-1)[&rate=5.711641260769895E-4]:9.024365168574E-2)[&rate=5.711641260769895E-4]:1.103582413607E-1,((((78[&rate=5.711641260769895E-4]:5.032185430275E-2,72[&rate=5.711641260769895E-4]:2.840404608344E-2)[&rate=5.711641260769895E-4]:2.41549367462E-1,82[&rate=5.711641260769895E-4]:3.000903998468E-1)[&rate=5.711641260769895E-4]:2.991218091859E-2,79[&rate=5.711641260769895E-4]:3.217834026833E-1)[&rate=5.711641260769895E-4]:4.735638908758E-2,(80[&rate=5.711641260769895E-4]:1.358118058487E-1,81[&rate=5.711641260769895E-4]:1.358118058487E-1)[&rate=5.711641260769895E-4]:2.2510880784E-1)[&rate=5.711641260769895E-4]:7.351310818521E-2)[&rate=5.711641260769895E-4]:3.013771805364E-1)[&rate=5.711641260769895E-4]:8.99105749391E-2,((76[&rate=5.711641260769895E-4]:2.885098856024E-1,74[&rate=5.711641260769895E-4]:2.885098856024E-1)[&rate=5.711641260769895E-4]:1.896169829179E-1,70[&rate=5.711641260769895E-4]:4.397707041369E-1)[&rate=5.711641260769895E-4]:3.969096773221E-1)[&rate=5.711641260769895E-4]:6.430617909352E-1,((((137[&rate=5.711641260769895E-4]:5.545625362937E-1,(133[&rate=5.711641260769895E-4]:4.83471306758E-1,134[&rate=5.711641260769895E-4]:4.533343204569E-1)[&rate=5.711641260769895E-4]:2.999533912458E-2)[&rate=5.711641260769895E-4]:2.071102992169E-1,(103[&rate=5.711641260769895E-4]:5.131471750932E-1,((12[&rate=5.711641260769895E-4]:2.051380552192E-1,5[&rate=5.711641260769895E-4]:1.667818908358E-1)[&rate=5.711641260769895E-4]:2.22014635345E-1,29[&rate=5.711641260769895E-4]:5.340020056328E-1)[&rate=5.711641260769895E-4]:2.120218817892E-1)[&rate=5.711641260769895E-4]:1.09784072891E0)[&rate=5.711641260769895E-4]:6.325837947294E-1,52[&rate=5.711641260769895E-4]:5.792779641721E-1)[&rate=5.711641260769895E-4]:1.645525487393E-1,53[&rate=5.711641260769895E-4]:7.356337916001E-1)[&rate=5.711641260769895E-4]:3.600148656545E-2)[&rate=5.711641260769895E-4]:1.490020787701E-1,125[&rate=5.711641260769895E-4]:7.102548432745E-1)[&rate=5.711641260769895E-4]:3.349350021366E-1)[&rate=5.711641260769895E-4]:6.484037282105E-1)[&rate=5.711641260769895E-4]:5.72554912863E-3,(34[&rate=5.711641260769895E-4]:1.193544723025E-1,(((67[&rate=5.711641260769895E-4]:4.340358217099E-1,((122[&rate=5.711641260769895E-4]:2.861939099635E-1,124[&rate=5.711641260769895E-4]:2.834616695264E-1)[&rate=5.711641260769895E-4]:8.090266062455E-5,123[&rate=5.711641260769895E-4]:2.862748126241E-1)[&rate=5.711641260769895E-4]:6.490335594265E-1)[&rate=5.711641260769895E-4]:1.921883645297E-1,(((126[&rate=5.711641260769895E-4]:8.819352780715E-1,(120[&rate=5.711641260769895E-4]:1.031232765325E0,(135[&rate=5.711641260769895E-4]:4.122435893482E-1,(138[&rate=5.711641260769895E-4]:1.610707498879E-1,136[&rate=5.711641260769895E-4]:2.956390057268E-2)[&rate=5.711641260769895E-4]:4.511728394603E-1)[&rate=5.711641260769895E-4]:3.669343814564E-1)[&rate=5.711641260769895E-4]:5.405146244314E-1)[&rate=5.711641260769895E-4]:5.075233664649E-1,119[&rate=5.711641260769895E-4]:2.17516116718E0)[&rate=5.711641260769895E-4]:3.838327041164E-1,66[&rate=5.711641260769895E-4]:5.261171589679E-1)[&rate=5.711641260769895E-4]:1.001070272717E-1)[&rate=5.711641260769895E-4]:3.29225187231E-1,32[&rate=5.711641260769895E-4]:7.051786662143E-2)[&rate=5.711641260769895E-4]:2.691879746198E-2)[&rate=5.711641260769895E-4]:2.563647378633E-3)[&rate=5.711641260769895E-4]:5.374160113983E-2,((((((((((7[&rate=5.711641260769895E-4]:1.52315836865E-1,8[&rate=5.711641260769895E-4]:1.52315836865E-1)[&rate=5.711641260769895E-4]:2.346129793564E-1,26[&rate=5.711641260769895E-4]:4.937781312899E-1)[&rate=5.711641260769895E-4]:2.636493974302E-1,(31[&rate=5.711641260769895E-4]:5.483553239174E-1,2[&rate=5.711641260769895E-4]:3.209580636433E-1)[&rate=5.711641260769895E-4]:2.529078212412E-1)[&rate=5.711641260769895E-4]:2.598601532543E-2,(22[&rate=5.711641260769895E-4]:3.384679097616E-1,27[&rate=5.711641260769895E-4]:3.549062659259E-1)[&rate=5.711641260769895E-4]:4.339867301743E-1)[&rate=5.711641260769895E-4]:1.862894073427E0,(((101[&rate=5.711641260769895E-4]:7.985194757332E-1,(((((89[&rate=5.711641260769895E-4]:1.810665617253E-1,88[&rate=5.711641260769895E-4]:1.673679315882E-1)[&rate=5.711641260769895E-4]:1.102272555991E-1,83[&rate=5.711641260769895E-4]:2.775951871873E-1)[&rate=5.711641260769895E-4]:5.819578140526E-2,(87[&rate=5.711641260769895E-4]:2.632267725874E-1,((85[&rate=5.711641260769895E-4]:1.847827876764E-1,((93[&rate=5.711641260769895E-4]:3.259620993291E-2,84[&rate=5.711641260769895E-4]:1.88975797959E-2)[&rate=5.711641260769895E-4]:3.017077098227E-2,86[&rate=5.711641260769895E-4]:4.906835077817E-2)[&rate=5.711641260769895E-4]:1.357144368982E-1)[&rate=5.711641260769895E-4]:3.488753954737E-2,(92[&rate=5.711641260769895E-4]:1.19982113196E-1,(90[&rate=5.711641260769895E-4]:1.750315929577E-2,91[&rate=5.711641260769895E-4]:1.750315929577E-2)[&rate=5.711641260769895E-4]:1.024789539002E-1)[&rate=5.711641260769895E-4]:1.133868441648E-1)[&rate=5.711641260769895E-4]:4.355644536366E-2)[&rate=5.711641260769895E-4]:7.256419600516E-2)[&rate=5.711641260769895E-4]:8.045966124169E-1,(((6[&rate=5.711641260769895E-4]:3.635728449758E-1,18[&rate=5.711641260769895E-4]:4.265865436059E-1)[&rate=5.711641260769895E-4]:2.343000341848E-1,(10[&rate=5.711641260769895E-4]:3.887877873033E-1,15[&rate=5.711641260769895E-4]:4.271439516868E-1)[&rate=5.711641260769895E-4]:2.255234480217E-1)[&rate=5.711641260769895E-4]:7.213120316078E-3,3[&rate=5.711641260769895E-4]:5.530312049563E-1)[&rate=5.711641260769895E-4]:4.763034865609E-2)[&rate=5.711641260769895E-4]:8.354621344509E-1,(((142[&rate=5.711641260769895E-4]:7.988969565483E-1,((145[&rate=5.711641260769895E-4]:2.884126942405E-2,141[&rate=5.711641260769895E-4]:2.610154339647E-2)[&rate=5.711641260769895E-4]:2.323807685656E-1,144[&rate=5.711641260769895E-4]:2.557425859347E-1)[&rate=5.711641260769895E-4]:5.376749185587E-1)[&rate=5.711641260769895E-4]:6.99573283974E-1,((102[&rate=5.711641260769895E-4]:1.691095483387E-1,((1[&rate=5.711641260769895E-4]:1.399160866119E-1,(21[&rate=5.711641260769895E-4]:7.75433928122E-1,28[&rate=5.711641260769895E-4]:8.000914623684E-1)[&rate=5.711641260769895E-4]:1.261259941064E-1)[&rate=5.711641260769895E-4]:6.987236375215E-2,24[&rate=5.711641260769895E-4]:9.906103681723E-1)[&rate=5.711641260769895E-4]:3.401430157828E-1)[&rate=5.711641260769895E-4]:7.650865185877E-2,(((25[&rate=5.711641260769895E-4]:3.802435697307E-1,20[&rate=5.711641260769895E-4]:3.610654875389E-1)[&rate=5.711641260769895E-4]:3.515250510505E-1,23[&rate=5.711641260769895E-4]:7.208097166716E-1)[&rate=5.711641260769895E-4]:2.866666195032E-1,(11[&rate=5.711641260769895E-4]:6.524835693845E-1,140[&rate=5.711641260769895E-4]:6.333054871928E-1)[&rate=5.711641260769895E-4]:2.700612599411E-1)[&rate=5.711641260769895E-4]:3.888267955294E-1)[&rate=5.711641260769895E-4]:6.276697858968E-3)[&rate=5.711641260769895E-4]:5.771888699203E-2,((((116[&rate=5.711641260769895E-4]:1.832786397084E-1,(106[&rate=5.711641260769895E-4]:1.176768714335E-1,(139[&rate=5.711641260769895E-4]:2.251931420557E-1,111[&rate=5.711641260769895E-4]:4.985067630234E-2)[&rate=5.711641260769895E-4]:8.426455129548E-2)[&rate=5.711641260769895E-4]:1.258757408777E-1)[&rate=5.711641260769895E-4]:6.11336843049E-1,(148[&rate=5.711641260769895E-4]:3.348389337818E-1,143[&rate=5.711641260769895E-4]:3.320992077544E-1)[&rate=5.711641260769895E-4]:4.981327133593E-1)[&rate=5.711641260769895E-4]:1.59201403809E-1,((109[&rate=5.711641260769895E-4]:6.578636618349E-1,(108[&rate=5.711641260769895E-4]:3.839905896309E-1,((104[&rate=5.711641260769895E-4]:1.899053272975E-1,114[&rate=5.711641260769895E-4]:1.296313546948E-1)[&rate=5.711641260769895E-4]:1.624137525109E-1,107[&rate=5.711641260769895E-4]:3.523190798084E-1)[&rate=5.711641260769895E-4]:3.441123584984E-2)[&rate=5.711641260769895E-4]:2.519552639849E-1)[&rate=5.711641260769895E-4]:1.414584287306E-1,(115[&rate=5.711641260769895E-4]:4.960848989542E-1,(13[&rate=5.711641260769895E-4]:2.441835301847E-1,19[&rate=5.711641260769895E-4]:2.825396945683E-1)[&rate=5.711641260769895E-4]:3.340931495914E-1)[&rate=5.711641260769895E-4]:2.237851368169E-1)[&rate=5.711641260769895E-4]:2.339468507953E-1)[&rate=5.711641260769895E-4]:2.988137473466E-1,((110[&rate=5.711641260769895E-4]:7.757231816912E-1,105[&rate=5.711641260769895E-4]:7.538053734721E-1)[&rate=5.711641260769895E-4]:1.605325555994E-1,(((30[&rate=5.711641260769895E-4]:3.955158733514E-1,4[&rate=5.711641260769895E-4]:2.229131336254E-1)[&rate=5.711641260769895E-4]:4.13257872825E-1,113[&rate=5.711641260769895E-4]:6.937052530255E-1)[&rate=5.711641260769895E-4]:7.301782763549E-2,((112[&rate=5.711641260769895E-4]:4.885585687743E-1,((17[&rate=5.711641260769895E-4]:3.047597971115E-1,14[&rate=5.711641260769895E-4]:2.664036327278E-1)[&rate=5.711641260769895E-4]:1.645650540736E-1,117[&rate=5.711641260769895E-4]:4.33708412829E-1)[&rate=5.711641260769895E-4]:5.758988197287E-2)[&rate=5.711641260769895E-4]:2.365385255477E-1,9[&rate=5.711641260769895E-4]:7.168779162399E-1)[&rate=5.711641260769895E-4]:4.162598633907E-2)[&rate=5.711641260769895E-4]:1.750121086843E-1)[&rate=5.711641260769895E-4]:3.930872253894E-1)[&rate=5.711641260769895E-4]:4.876397305327E-2)[&rate=5.711641260769895E-4]:1.292496290421E-1)[&rate=5.711641260769895E-4]:3.651355136975E-1)[&rate=5.711641260769895E-4]:5.946685595079E-1,39[&rate=5.711641260769895E-4]:4.200238762473E-1)[&rate=5.711641260769895E-4]:4.889121551388E-2,147[&rate=5.711641260769895E-4]:5.262921409415E-1)[&rate=5.711641260769895E-4]:3.710507904659E-2)[&rate=5.711641260769895E-4]:1.75037951127E-2,((((100[&rate=5.711641260769895E-4]:2.522032172164E-1,94[&rate=5.711641260769895E-4]:2.522032172164E-1)[&rate=5.711641260769895E-4]:1.515616241949E-1,95[&rate=5.711641260769895E-4]:4.884642949634E-1)[&rate=5.711641260769895E-4]:8.134615978439E-2,(99[&rate=5.711641260769895E-4]:5.418881045928E-1,96[&rate=5.711641260769895E-4]:5.063689789099E-1)[&rate=5.711641260769895E-4]:3.885131190349E-2)[&rate=5.711641260769895E-4]:9.134678833321E-3,98[&rate=5.711641260769895E-4]:5.680161718324E-1)[&rate=5.711641260769895E-4]:8.39230946344E-2)[&rate=5.711641260769895E-4]:5.913622736518E-3,(16[&rate=5.711641260769895E-4]:2.401639337802E0,146[&rate=5.711641260769895E-4]:4.363649909193E-1)[&rate=5.711641260769895E-4]:2.132911769726E-1)[&rate=5.711641260769895E-4]:2.513173193087E-2,(97[&rate=5.711641260769895E-4]:3.728124722664E-1,40[&rate=5.711641260769895E-4]:4.438507236326E-1)[&rate=5.711641260769895E-4]:1.107185969552E-1)[&rate=5.711641260769895E-4]:2.198611305163E-1,38[&rate=5.711641260769895E-4]:7.061244401751E-1)[&rate=5.711641260769895E-4]:8.604200101318E-1,((35[&rate=5.711641260769895E-4]:3.227112140905E-1,((121[&rate=5.711641260769895E-4]:1.914822322105E0,127[&rate=5.711641260769895E-4]:2.355918212516E0)[&rate=5.711641260769895E-4]:1.980686469288E-1,36[&rate=5.711641260769895E-4]:3.34389142389E-2)[&rate=5.711641260769895E-4]:3.358476423174E-1)[&rate=5.711641260769895E-4]:9.974730025984E-2,(((((51[&rate=5.711641260769895E-4]:6.422604878684E-1,44[&rate=5.711641260769895E-4]:6.641184113656E-1)[&rate=5.711641260769895E-4]:1.072089249793E-2,(((42[&rate=5.711641260769895E-4]:3.921767317252E-1,48[&rate=5.711641260769895E-4]:4.304280978455E-1)[&rate=5.711641260769895E-4]:2.110553561426E-2,41[&rate=5.711641260769895E-4]:4.078177864652E-1)[&rate=5.711641260769895E-4]:1.665009995147E-1,(43[&rate=5.711641260769895E-4]:5.774390208209E-1,46[&rate=5.711641260769895E-4]:5.774390208209E-1)[&rate=5.711641260769895E-4]:5.152457390207E-2)[&rate=5.711641260769895E-4]:5.134019001482E-2)[&rate=5.711641260769895E-4]:4.297654823274E-2,(47[&rate=5.711641260769895E-4]:7.130839508183E-1,(50[&rate=5.711641260769895E-4]:4.257544474659E-1,49[&rate=5.711641260769895E-4]:4.257544474659E-1)[&rate=5.711641260769895E-4]:2.545426181066E-1)[&rate=5.711641260769895E-4]:1.019638215226E-2)[&rate=5.711641260769895E-4]:1.965677081273E-1,45[&rate=5.711641260769895E-4]:9.116513197864E-1)[&rate=5.711641260769895E-4]:2.066899579758E-1,((128[&rate=5.711641260769895E-4]:1.387737771822E0,(((132[&rate=5.711641260769895E-4]:2.839686879741E-1,((130[&rate=5.711641260769895E-4]:9.103414280309E-2,131[&rate=5.711641260769895E-4]:9.377386883045E-2)[&rate=5.711641260769895E-4]:7.822139542482E-2,129[&rate=5.711641260769895E-4]:1.692555382279E-1)[&rate=5.711641260769895E-4]:1.119734237188E-1)[&rate=5.711641260769895E-4]:2.812482646909E-1,118[&rate=5.711641260769895E-4]:6.994635280075E-1)[&rate=5.711641260769895E-4]:1.003779887035E-1,69[&rate=5.711641260769895E-4]:8.108004208207E-1)[&rate=5.711641260769895E-4]:7.276222825084E-1)[&rate=5.711641260769895E-4]:2.550664776355E-1,(((64[&rate=5.711641260769895E-4]:4.431816887814E-1,65[&rate=5.711641260769895E-4]:2.924967572747E-1)[&rate=5.711641260769895E-4]:3.47279933963E-3,(62[&rate=5.711641260769895E-4]:3.725892743467E-1,60[&rate=5.711641260769895E-4]:1.808084524289E-1)[&rate=5.711641260769895E-4]:1.151611041854E-1)[&rate=5.711641260769895E-4]:2.994808600126E-1,(61[&rate=5.711641260769895E-4]:1.873714242202E-1,63[&rate=5.711641260769895E-4]:1.462755338091E-1)[&rate=5.711641260769895E-4]:5.998598143245E-1)[&rate=5.711641260769895E-4]:9.952990383103E-1)[&rate=5.711641260769895E-4]:2.489332405958E-1)[&rate=5.711641260769895E-4]:5.948814758447E-2)[&rate=5.711641260769895E-4]:5.417204894411E-1)[&rate=5.711641260769895E-4]:7.449441565962E-2);
tree STATE_84780000 [&joint=-20995.706672400534,lnP=-20995.706672400534] = [&R] ((((32[&rate=5.81410508743108E-4]:9.580887128662E-4,(((((134[&rate=5.81410508743108E-4]:4.632198787454E-1,(133[&rate=5.81410508743108E-4]:3.209704281609E-1,137[&rate=5.81410508743108E-4]:3.62066318572E-1)[&rate=5.81410508743108E-4]:1.723864368857E-1)[&rate=5.81410508743108E-4]:9.86795098729E-1,(((103[&rate=5.81410508743108E-4]:6.284894228161E-1,((12[&rate=5.81410508743108E-4]:1.623762545666E-1,5[&rate=5.81410508743108E-4]:1.240200901832E-1)[&rate=5.81410508743108E-4]:1.75716832221E-1,29[&rate=5.81410508743108E-4]:4.449424018562E-1)[&rate=5.81410508743108E-4]:4.164237332887E-1)[&rate=5.81410508743108E-4]:1.6880544689E0,52[&rate=5.81410508743108E-4]:6.522501571557E-1)[&rate=5.81410508743108E-4]:8.070226420569E-3,(((75[&rate=5.81410508743108E-4]:4.726986108001E-1,((74[&rate=5.81410508743108E-4]:3.63672199125E-1,76[&rate=5.81410508743108E-4]:3.63672199125E-1)[&rate=5.81410508743108E-4]:5.514623840559E-3,70[&rate=5.81410508743108E-4]:3.308306585821E-1)[&rate=5.81410508743108E-4]:1.035117878345E-1)[&rate=5.81410508743108E-4]:3.078439028341E-1,((80[&rate=5.81410508743108E-4]:4.340620024889E-2,81[&rate=5.81410508743108E-4]:4.340620024889E-2)[&rate=5.81410508743108E-4]:5.115443427558E-1,(((78[&rate=5.81410508743108E-4]:1.25401353415E-1,72[&rate=5.81410508743108E-4]:1.034835451957E-1)[&rate=5.81410508743108E-4]:2.35296085851E-1,((79[&rate=5.81410508743108E-4]:6.373046962182E-2,71[&rate=5.81410508743108E-4]:3.633320934779E-2)[&rate=5.81410508743108E-4]:2.948756787133E-1,82[&rate=5.81410508743108E-4]:3.668253264172E-1)[&rate=5.81410508743108E-4]:2.091290930901E-3)[&rate=5.81410508743108E-4]:1.732191121706E-1,(77[&rate=5.81410508743108E-4]:3.830896157358E-1,73[&rate=5.81410508743108E-4]:3.885690677905E-1)[&rate=5.81410508743108E-4]:1.86443374057E-1)[&rate=5.81410508743108E-4]:2.925316965036E-2)[&rate=5.81410508743108E-4]:1.762769021365E-1)[&rate=5.81410508743108E-4]:5.07946992302E-1,53[&rate=5.81410508743108E-4]:5.420264473241E-1)[&rate=5.81410508743108E-4]:1.100972149407E-1)[&rate=5.81410508743108E-4]:4.594880454244E-2)[&rate=5.81410508743108E-4]:4.631577822567E-1,125[&rate=5.81410508743108E-4]:9.508477354028E-1)[&rate=5.81410508743108E-4]:4.925667832354E-1,((57[&rate=5.81410508743108E-4]:4.52186361778E-1,(((58[&rate=5.81410508743108E-4]:6.894008940302E-2,54[&rate=5.81410508743108E-4]:1.156304022269E-2)[&rate=5.81410508743108E-4]:1.843782893864E-1,(37[&rate=5.81410508743108E-4]:1.86161495045E-1,59[&rate=5.81410508743108E-4]:1.479101289248E-1)[&rate=5.81410508743108E-4]:8.628256680452E-2)[&rate=5.81410508743108E-4]:8.130646533714E-2,(55[&rate=5.81410508743108E-4]:2.06541947096E-1,56[&rate=5.81410508743108E-4]:2.06541947096E-1)[&rate=5.81410508743108E-4]:1.007604926589E-1)[&rate=5.81410508743108E-4]:1.339549602744E-1)[&rate=5.81410508743108E-4]:2.960857315591E-1,68[&rate=5.81410508743108E-4]:6.96359525031E-1)[&rate=5.81410508743108E-4]:5.803883269404E-1)[&rate=5.81410508743108E-4]:1.399000853015E-1,((67[&rate=5.81410508743108E-4]:4.572848914767E-1,(122[&rate=5.81410508743108E-4]:3.611535076736E-1,(124[&rate=5.81410508743108E-4]:2.461891430765E-1,123[&rate=5.81410508743108E-4]:2.489213835136E-1)[&rate=5.81410508743108E-4]:1.1223212416E-1)[&rate=5.81410508743108E-4]:5.974039341438E-1)[&rate=5.81410508743108E-4]:1.786716209406E-1,((126[&rate=5.81410508743108E-4]:1.393288700349E0,66[&rate=5.81410508743108E-4]:1.461145106641E-1)[&rate=5.81410508743108E-4]:6.350675182343E-2,(119[&rate=5.81410508743108E-4]:1.901192529677E0,(120[&rate=5.81410508743108E-4]:1.651086828169E0,((138[&rate=5.81410508743108E-4]:2.558631487861E-1,136[&rate=5.81410508743108E-4]:1.243562994709E-1)[&rate=5.81410508743108E-4]:7.738865301601E-1,135[&rate=5.81410508743108E-4]:8.297496789461E-1)[&rate=5.81410508743108E-4]:5.692823547024E-1)[&rate=5.81410508743108E-4]:1.542152905487E-1)[&rate=5.81410508743108E-4]:3.413054451396E-1)[&rate=5.81410508743108E-4]:4.263352499299E-1)[&rate=5.81410508743108E-4]:2.329707870833E-1)[&rate=5.81410508743108E-4]:1.696229606136E-2)[&rate=5.81410508743108E-4]:2.330161226682E-3,34[&rate=5.81410508743108E-4]:2.520605815863E-2)[&rate=5.81410508743108E-4]:2.579349405205E-3,((((147[&rate=5.81410508743108E-4]:5.762310180823E-1,(40[&rate=5.81410508743108E-4]:5.15851766824E-1,(((99[&rate=5.81410508743108E-4]:3.653285103687E-1,96[&rate=5.81410508743108E-4]:3.298093846858E-1)[&rate=5.81410508743108E-4]:2.6711274971E-1,((98[&rate=5.81410508743108E-4]:5.08571423758E-1,97[&rate=5.81410508743108E-4]:3.091178718455E-1)[&rate=5.81410508743108E-4]:2.951622657996E-2,(95[&rate=5.81410508743108E-4]:4.51539344914E-1,(100[&rate=5.81410508743108E-4]:1.541648525474E-1,94[&rate=5.81410508743108E-4]:1.541648525474E-1)[&rate=5.81410508743108E-4]:2.126750388146E-1)[&rate=5.81410508743108E-4]:9.747726717273E-2)[&rate=5.81410508743108E-4]:7.24956862435E-2)[&rate=5.81410508743108E-4]:1.793009576831E-2,((((26[&rate=5.81410508743108E-4]:6.635306044887E-1,(7[&rate=5.81410508743108E-4]:2.217627095288E-1,8[&rate=5.81410508743108E-4]:2.217627095288E-1)[&rate=5.81410508743108E-4]:3.349185798914E-1)[&rate=5.81410508743108E-4]:2.471250758969E-1,((22[&rate=5.81410508743108E-4]:3.137836766257E-1,27[&rate=5.81410508743108E-4]:3.302220327901E-1)[&rate=5.81410508743108E-4]:4.057115706854E-1,31[&rate=5.81410508743108E-4]:7.742897678591E-1)[&rate=5.81410508743108E-4]:1.802015289649E-1)[&rate=5.81410508743108E-4]:3.23257167589E-1,2[&rate=5.81410508743108E-4]:1.050351204139E0)[&rate=5.81410508743108E-4]:1.405581971965E0,(101[&rate=5.81410508743108E-4]:6.090350865697E-1,(((((((90[&rate=5.81410508743108E-4]:3.254212241217E-2,91[&rate=5.81410508743108E-4]:3.254212241217E-2)[&rate=5.81410508743108E-4]:2.310887572907E-2,92[&rate=5.81410508743108E-4]:5.565099814124E-2)[&rate=5.81410508743108E-4]:1.897158787508E-2,(93[&rate=5.81410508743108E-4]:4.661221751386E-2,84[&rate=5.81410508743108E-4]:3.291358737684E-2)[&rate=5.81410508743108E-4]:2.801036850247E-2)[&rate=5.81410508743108E-4]:2.536425171088E-1,((89[&rate=5.81410508743108E-4]:5.694687129574E-2,88[&rate=5.81410508743108E-4]:4.324824115872E-2)[&rate=5.81410508743108E-4]:2.229547523249E-1,((83[&rate=5.81410508743108E-4]:1.526917062252E-1,(85[&rate=5.81410508743108E-4]:1.651627097077E-2,86[&rate=5.81410508743108E-4]:1.651627097077E-2)[&rate=5.81410508743108E-4]:1.361754352544E-1)[&rate=5.81410508743108E-4]:3.663264273783E-2,87[&rate=5.81410508743108E-4]:1.89324348963E-1)[&rate=5.81410508743108E-4]:7.687864452059E-2)[&rate=5.81410508743108E-4]:4.836347950454E-2)[&rate=5.81410508743108E-4]:9.708630907558E-1,3[&rate=5.81410508743108E-4]:7.457035363469E-1)[&rate=5.81410508743108E-4]:5.906345891682E-2,((10[&rate=5.81410508743108E-4]:4.723970482513E-1,15[&rate=5.81410508743108E-4]:5.107532126348E-1)[&rate=5.81410508743108E-4]:2.940759220869E-1,(18[&rate=5.81410508743108E-4]:7.69129504109E-1,6[&rate=5.81410508743108E-4]:7.061158054789E-1)[&rate=5.81410508743108E-4]:4.391880869497E-2)[&rate=5.81410508743108E-4]:1.067871756103E-1)[&rate=5.81410508743108E-4]:5.072903209165E-1,(((102[&rate=5.81410508743108E-4]:3.807759443867E-2,(((25[&rate=5.81410508743108E-4]:2.894344933187E-1,20[&rate=5.81410508743108E-4]:2.70256411127E-1)[&rate=5.81410508743108E-4]:1.296982891446E-1,23[&rate=5.81410508743108E-4]:4.081738783537E-1)[&rate=5.81410508743108E-4]:1.343741814268E-1,(140[&rate=5.81410508743108E-4]:3.301338891649E-1,11[&rate=5.81410508743108E-4]:3.493119713566E-1)[&rate=5.81410508743108E-4]:1.083045815746E-1)[&rate=5.81410508743108E-4]:6.462144661649E-1)[&rate=5.81410508743108E-4]:8.757147735854E-2,((24[&rate=5.81410508743108E-4]:8.030510055691E-1,(21[&rate=5.81410508743108E-4]:6.040139012678E-1,28[&rate=5.81410508743108E-4]:6.286714355142E-1)[&rate=5.81410508743108E-4]:1.798590221096E-1)[&rate=5.81410508743108E-4]:1.137047296741E-1,1[&rate=5.81410508743108E-4]:1.35933817435E-1)[&rate=5.81410508743108E-4]:3.705371721704E-1)[&rate=5.81410508743108E-4]:1.180066389299E-1,(((((109[&rate=5.81410508743108E-4]:7.237548964954E-1,((108[&rate=5.81410508743108E-4]:2.673038364686E-1,107[&rate=5.81410508743108E-4]:2.70043562496E-1)[&rate=5.81410508743108E-4]:2.155914744167E-1,(116[&rate=5.81410508743108E-4]:2.845922835427E-1,(104[&rate=5.81410508743108E-4]:9.273975395564E-2,114[&rate=5.81410508743108E-4]:3.246578135287E-2)[&rate=5.81410508743108E-4]:2.521265021898E-1)[&rate=5.81410508743108E-4]:1.407687807672E-1)[&rate=5.81410508743108E-4]:2.18941777391E-1)[&rate=5.81410508743108E-4]:6.028434907722E-2,(115[&rate=5.81410508743108E-4]:2.535918129398E-1,(13[&rate=5.81410508743108E-4]:3.15532663765E-1,19[&rate=5.81410508743108E-4]:3.538888281487E-1)[&rate=5.81410508743108E-4]:2.025092999659E-2)[&rate=5.81410508743108E-4]:4.509953778383E-1)[&rate=5.81410508743108E-4]:1.224520144019E-1,((139[&rate=5.81410508743108E-4]:5.131146172449E-1,(106[&rate=5.81410508743108E-4]:2.232607008228E-1,111[&rate=5.81410508743108E-4]:2.396990569872E-1)[&rate=5.81410508743108E-4]:9.807309450432E-2)[&rate=5.81410508743108E-4]:2.875046524071E-1,(148[&rate=5.81410508743108E-4]:2.404161032426E-1,143[&rate=5.81410508743108E-4]:2.376763772153E-1)[&rate=5.81410508743108E-4]:3.465045362725E-1)[&rate=5.81410508743108E-4]:2.784747300485E-1)[&rate=5.81410508743108E-4]:1.507847569933E-1,(((9[&rate=5.81410508743108E-4]:5.392865993111E-1,112[&rate=5.81410508743108E-4]:5.475057773932E-1)[&rate=5.81410508743108E-4]:1.868555328285E-1,(113[&rate=5.81410508743108E-4]:6.951452553497E-1,(((30[&rate=5.81410508743108E-4]:3.342956805095E-1,4[&rate=5.81410508743108E-4]:1.616929407835E-1)[&rate=5.81410508743108E-4]:2.192353472566E-1,(17[&rate=5.81410508743108E-4]:3.645284650652E-1,14[&rate=5.81410508743108E-4]:3.261723006815E-1)[&rate=5.81410508743108E-4]:1.122902339337E-1)[&rate=5.81410508743108E-4]:5.219570347397E-2,117[&rate=5.81410508743108E-4]:4.933979641168E-1)[&rate=5.81410508743108E-4]:2.044870172605E-1)[&rate=5.81410508743108E-4]:3.921605487191E-2)[&rate=5.81410508743108E-4]:1.562412509719E-1,(110[&rate=5.81410508743108E-4]:7.215999117133E-1,105[&rate=5.81410508743108E-4]:6.996821034942E-1)[&rate=5.81410508743108E-4]:1.635231974256E-1)[&rate=5.81410508743108E-4]:1.694131818016E-1)[&rate=5.81410508743108E-4]:1.214657538443E-1,(142[&rate=5.81410508743108E-4]:7.059145548905E-1,((144[&rate=5.81410508743108E-4]:2.544598575347E-1,145[&rate=5.81410508743108E-4]:2.599393095897E-1)[&rate=5.81410508743108E-4]:2.663000701324E-1,141[&rate=5.81410508743108E-4]:5.234996536945E-1)[&rate=5.81410508743108E-4]:1.796751751684E-1)[&rate=5.81410508743108E-4]:6.481696816751E-1)[&rate=5.81410508743108E-4]:1.361468166273E-1)[&rate=5.81410508743108E-4]:7.114133148051E-2)[&rate=5.81410508743108E-4]:2.997174964171E-1)[&rate=5.81410508743108E-4]:8.633364456983E-1)[&rate=5.81410508743108E-4]:8.907585292435E-4)[&rate=5.81410508743108E-4]:1.575363502048E-2)[&rate=5.81410508743108E-4]:3.002202078014E-3)[&rate=5.81410508743108E-4]:3.233190792287E-2,((16[&rate=5.81410508743108E-4]:2.402029009046E0,39[&rate=5.81410508743108E-4]:3.165360829285E-1)[&rate=5.81410508743108E-4]:7.638732379907E-2,146[&rate=5.81410508743108E-4]:5.131419859625E-1)[&rate=5.81410508743108E-4]:1.582624700973E-1)[&rate=5.81410508743108E-4]:3.084566960555E-1,38[&rate=5.81410508743108E-4]:7.913365619513E-1)[&rate=5.81410508743108E-4]:6.829079422591E-1,((((45[&rate=5.81410508743108E-4]:6.36132980003E-1,(((51[&rate=5.81410508743108E-4]:3.706693467683E-1,(50[&rate=5.81410508743108E-4]:1.528073280366E-1,49[&rate=5.81410508743108E-4]:1.528073280366E-1)[&rate=5.81410508743108E-4]:2.123975378575E-1)[&rate=5.81410508743108E-4]:1.285764645158E-1,(44[&rate=5.81410508743108E-4]:3.389906335314E-1,47[&rate=5.81410508743108E-4]:3.444551144056E-1)[&rate=5.81410508743108E-4]:1.8211310125E-1)[&rate=5.81410508743108E-4]:1.011341893579E-1,((43[&rate=5.81410508743108E-4]:4.476046559157E-1,46[&rate=5.81410508743108E-4]:4.476046559157E-1)[&rate=5.81410508743108E-4]:9.228507229588E-2,(42[&rate=5.81410508743108E-4]:3.94782547577E-1,(41[&rate=5.81410508743108E-4]:1.510725159005E-1,48[&rate=5.81410508743108E-4]:1.94788362895E-1)[&rate=5.81410508743108E-4]:2.382455508023E-1)[&rate=5.81410508743108E-4]:9.592685276585E-2)[&rate=5.81410508743108E-4]:8.781267680191E-2)[&rate=5.81410508743108E-4]:1.662729630087E-2)[&rate=5.81410508743108E-4]:2.508999888901E-1,((((62[&rate=5.81410508743108E-4]:2.096902964986E-1,60[&rate=5.81410508743108E-4]:1.790947458087E-2)[&rate=5.81410508743108E-4]:6.444341140514E-2,65[&rate=5.81410508743108E-4]:8.235288598601E-2)[&rate=5.81410508743108E-4]:2.300381132528E-3,64[&rate=5.81410508743108E-4]:2.353381986252E-1)[&rate=5.81410508743108E-4]:1.948566711428E-1,(61[&rate=5.81410508743108E-4]:1.97128781185E-1,63[&rate=5.81410508743108E-4]:1.560328907739E-1)[&rate=5.81410508743108E-4]:2.741619789941E-1)[&rate=5.81410508743108E-4]:1.328864448403E0)[&rate=5.81410508743108E-4]:6.005288156105E-2,(128[&rate=5.81410508743108E-4]:1.445710565638E0,(69[&rate=5.81410508743108E-4]:4.965491227151E-1,((((130[&rate=5.81410508743108E-4]:9.951959128293E-2,129[&rate=5.81410508743108E-4]:9.951959128293E-2)[&rate=5.81410508743108E-4]:1.335323200324E-3,132[&rate=5.81410508743108E-4]:1.035946405106E-1)[&rate=5.81410508743108E-4]:1.931566087073E-2,131[&rate=5.81410508743108E-4]:1.229103013813E-1)[&rate=5.81410508743108E-4]:9.879417456497E-2,118[&rate=5.81410508743108E-4]:3.559510512889E-1)[&rate=5.81410508743108E-4]:1.296391673166E-1)[&rate=5.81410508743108E-4]:1.09984637443E0)[&rate=5.81410508743108E-4]:2.747714971073E-1)[&rate=5.81410508743108E-4]:1.291975136087E-1,((36[&rate=5.81410508743108E-4]:1.76482065569E-1,(127[&rate=5.81410508743108E-4]:2.349285103742E0,121[&rate=5.81410508743108E-4]:1.908189213331E0)[&rate=5.81410508743108E-4]:3.477449070324E-1)[&rate=5.81410508743108E-4]:6.409380616392E-2,35[&rate=5.81410508743108E-4]:1.940005292671E-1)[&rate=5.81410508743108E-4]:1.269119237994E-1)[&rate=5.81410508743108E-4]:5.509666046284E-1)[&rate=5.81410508743108E-4]:1.892004849898E-2)[&rate=5.81410508743108E-4]:1.764486840942E-1,33[&rate=5.81410508743108E-4]:1.877957354937E-1);
tree STATE_84870000 [&joint=-20933.61628460849,lnP=-20933.61628460849] = [&R] (33[&rate=5.989813537432045E-4]:1.000565707193E-1,((((((((100[&rate=5.989813537432045E-4]:4.135907007388E-1,94[&rate=5.989813537432045E-4]:4.135907007388E-1)[&rate=5.989813537432045E-4]:3.151028530735E-2,95[&rate=5.989813537432045E-4]:5.298004395982E-1)[&rate=5.989813537432045E-4]:2.82834543556E-1,((101[&rate=5.989813537432045E-4]:8.66874258342E-1,((((18[&rate=5.989813537432045E-4]:4.946596980953E-1,(10[&rate=5.989813537432045E-4]:2.913709656188E-1,15[&rate=5.989813537432045E-4]:3.297271300023E-1)[&rate=5.989813537432045E-4]:1.567133900107E-1)[&rate=5.989813537432045E-4]:5.367542480096E-3,6[&rate=5.989813537432045E-4]:4.370135419453E-1)[&rate=5.989813537432045E-4]:3.835210166072E-1,(((89[&rate=5.989813537432045E-4]:1.318217625443E-1,88[&rate=5.989813537432045E-4]:1.181231324072E-1)[&rate=5.989813537432045E-4]:1.208091938215E-1,((((93[&rate=5.989813537432045E-4]:1.704154790085E-1,((86[&rate=5.989813537432045E-4]:1.166728110083E-1,83[&rate=5.989813537432045E-4]:1.166728110083E-1)[&rate=5.989813537432045E-4]:2.302404768417E-3,85[&rate=5.989813537432045E-4]:1.189752157768E-1)[&rate=5.989813537432045E-4]:3.774163309474E-2)[&rate=5.989813537432045E-4]:3.637066972043E-3,84[&rate=5.989813537432045E-4]:1.603539158435E-1)[&rate=5.989813537432045E-4]:1.336365846214E-2,((90[&rate=5.989813537432045E-4]:5.996084241119E-2,91[&rate=5.989813537432045E-4]:5.996084241119E-2)[&rate=5.989813537432045E-4]:3.362591670574E-2,92[&rate=5.989813537432045E-4]:9.358675911693E-2)[&rate=5.989813537432045E-4]:9.382944532576E-2)[&rate=5.989813537432045E-4]:4.082322867006E-2,87[&rate=5.989813537432045E-4]:2.145408029757E-1)[&rate=5.989813537432045E-4]:2.439152325302E-2)[&rate=5.989813537432045E-4]:7.054217792019E-1,3[&rate=5.989813537432045E-4]:4.046280780335E-1)[&rate=5.989813537432045E-4]:3.638516859985E-1)[&rate=5.989813537432045E-4]:6.51712393179E-1,((((((113[&rate=5.989813537432045E-4]:4.754575215148E-1,((30[&rate=5.989813537432045E-4]:2.982532012685E-1,4[&rate=5.989813537432045E-4]:1.256504615425E-1)[&rate=5.989813537432045E-4]:2.792980706677E-1,((117[&rate=5.989813537432045E-4]:1.302427688792E-1,112[&rate=5.989813537432045E-4]:1.275030428517E-1)[&rate=5.989813537432045E-4]:3.331926968419E-1,9[&rate=5.989813537432045E-4]:4.524765616114E-1)[&rate=5.989813537432045E-4]:1.787039091868E-3)[&rate=5.989813537432045E-4]:1.297474272939E-2)[&rate=5.989813537432045E-4]:1.465281407938E-1,(110[&rate=5.989813537432045E-4]:3.980423957773E-1,105[&rate=5.989813537432045E-4]:3.761245875583E-1)[&rate=5.989813537432045E-4]:2.184638144765E-1)[&rate=5.989813537432045E-4]:1.377746637001E-1,(17[&rate=5.989813537432045E-4]:5.345651657121E-1,14[&rate=5.989813537432045E-4]:4.962090013284E-1)[&rate=5.989813537432045E-4]:2.635513246802E-1)[&rate=5.989813537432045E-4]:3.962938184359E-1,((((115[&rate=5.989813537432045E-4]:3.712904253974E-1,(13[&rate=5.989813537432045E-4]:3.893400228617E-1,19[&rate=5.989813537432045E-4]:4.276961872454E-1)[&rate=5.989813537432045E-4]:6.414218335755E-2)[&rate=5.989813537432045E-4]:2.768636245999E-1,((109[&rate=5.989813537432045E-4]:4.390225459514E-1,107[&rate=5.989813537432045E-4]:4.198444637597E-1)[&rate=5.989813537432045E-4]:1.513055426598E-1,(108[&rate=5.989813537432045E-4]:4.710876557354E-1,(104[&rate=5.989813537432045E-4]:1.404192543308E-1,114[&rate=5.989813537432045E-4]:8.014528172804E-2)[&rate=5.989813537432045E-4]:3.334081274319E-1)[&rate=5.989813537432045E-4]:9.732262465668E-2)[&rate=5.989813537432045E-4]:1.372780161806E-1)[&rate=5.989813537432045E-4]:3.335246678361E-2,116[&rate=5.989813537432045E-4]:6.815065167809E-1)[&rate=5.989813537432045E-4]:1.891703073726E-1,((139[&rate=5.989813537432045E-4]:6.777172767927E-1,(106[&rate=5.989813537432045E-4]:4.761874333384E-1,111[&rate=5.989813537432045E-4]:4.926257895027E-1)[&rate=5.989813537432045E-4]:9.749021536581E-3)[&rate=5.989813537432045E-4]:2.730633462614E-1,(148[&rate=5.989813537432045E-4]:2.042703706672E-1,143[&rate=5.989813537432045E-4]:2.015306446399E-1)[&rate=5.989813537432045E-4]:5.3281162225E-1)[&rate=5.989813537432045E-4]:1.719509956199E-1)[&rate=5.989813537432045E-4]:2.031855394692E-1)[&rate=5.989813537432045E-4]:1.029873320208E-1,(142[&rate=5.989813537432045E-4]:3.265718552116E-1,(145[&rate=5.989813537432045E-4]:1.155833515802E-1,(141[&rate=5.989813537432045E-4]:1.027511534833E-1,144[&rate=5.989813537432045E-4]:1.000114274559E-1)[&rate=5.989813537432045E-4]:1.009247206934E-2)[&rate=5.989813537432045E-4]:2.109885036314E-1)[&rate=5.989813537432045E-4]:1.10507236098E0)[&rate=5.989813537432045E-4]:3.193374291123E-2,((((140[&rate=5.989813537432045E-4]:5.039287338542E-1,11[&rate=5.989813537432045E-4]:5.231068160459E-1)[&rate=5.989813537432045E-4]:1.948137539476E-1,((20[&rate=5.989813537432045E-4]:5.225314485322E-1,25[&rate=5.989813537432045E-4]:5.417095307239E-1)[&rate=5.989813537432045E-4]:1.611060231657E-1,23[&rate=5.989813537432045E-4]:6.918566497799E-1)[&rate=5.989813537432045E-4]:1.109954270629E-1)[&rate=5.989813537432045E-4]:3.611252541803E-1,102[&rate=5.989813537432045E-4]:1.329239951636E-2)[&rate=5.989813537432045E-4]:1.405124690715E-1,(24[&rate=5.989813537432045E-4]:1.091965095932E0,(1[&rate=5.989813537432045E-4]:1.527187299832E-1,(21[&rate=5.989813537432045E-4]:6.558005700716E-1,28[&rate=5.989813537432045E-4]:6.80458104318E-1)[&rate=5.989813537432045E-4]:2.585619955281E-1)[&rate=5.989813537432045E-4]:1.584244481404E-1)[&rate=5.989813537432045E-4]:2.234836082724E-1)[&rate=5.989813537432045E-4]:6.319774804915E-2)[&rate=5.989813537432045E-4]:2.059292666014E-1)[&rate=5.989813537432045E-4]:4.494218271586E-1)[&rate=5.989813537432045E-4]:7.500836007001E-1,(98[&rate=5.989813537432045E-4]:6.979945738813E-1,(99[&rate=5.989813537432045E-4]:5.040753529929E-1,96[&rate=5.989813537432045E-4]:4.6855622731E-1)[&rate=5.989813537432045E-4]:2.157771443857E-1)[&rate=5.989813537432045E-4]:7.42144267133E-2)[&rate=5.989813537432045E-4]:2.949702081087E-2)[&rate=5.989813537432045E-4]:4.642285094185E-2,((40[&rate=5.989813537432045E-4]:6.054750718845E-1,147[&rate=5.989813537432045E-4]:6.628521210648E-1)[&rate=5.989813537432045E-4]:5.203178960178E-2,(146[&rate=5.989813537432045E-4]:7.382882126269E-1,(16[&rate=5.989813537432045E-4]:2.702916766029E0,(39[&rate=5.989813537432045E-4]:6.080487646405E-1,((((((7[&rate=5.989813537432045E-4]:1.018850927548E-1,8[&rate=5.989813537432045E-4]:1.018850927548E-1)[&rate=5.989813537432045E-4]:3.544227730157E-1,26[&rate=5.989813537432045E-4]:5.63157180839E-1)[&rate=5.989813537432045E-4]:1.172307654576E-1,(22[&rate=5.989813537432045E-4]:4.57651049432E-1,27[&rate=5.989813537432045E-4]:4.740894055964E-1)[&rate=5.989813537432045E-4]:2.117779927549E-1)[&rate=5.989813537432045E-4]:5.749308815088E-2,31[&rate=5.989813537432045E-4]:7.817166508859E-1)[&rate=5.989813537432045E-4]:2.439924129711E-1,2[&rate=5.989813537432045E-4]:7.983118035829E-1)[&rate=5.989813537432045E-4]:1.543091648085E0,97[&rate=5.989813537432045E-4]:3.136393974726E-1)[&rate=5.989813537432045E-4]:2.233711158018E-1)[&rate=5.989813537432045E-4]:9.375075271389E-3)[&rate=5.989813537432045E-4]:6.457934800945E-4)[&rate=5.989813537432045E-4]:3.943722809424E-2)[&rate=5.989813537432045E-4]:6.220671031479E-2)[&rate=5.989813537432045E-4]:2.704672356743E-1,38[&rate=5.989813537432045E-4]:9.218747965463E-1)[&rate=5.989813537432045E-4]:4.11526643313E-1,(((((((48[&rate=5.989813537432045E-4]:4.401880066408E-1,(41[&rate=5.989813537432045E-4]:3.916315362109E-1,42[&rate=5.989813537432045E-4]:3.970960170851E-1)[&rate=5.989813537432045E-4]:4.840623435483E-3)[&rate=5.989813537432045E-4]:1.465038477042E-1,(46[&rate=5.989813537432045E-4]:5.137709227083E-1,43[&rate=5.989813537432045E-4]:5.137709227083E-1)[&rate=5.989813537432045E-4]:8.384989338525E-2)[&rate=5.989813537432045E-4]:1.025093913041E-1,(44[&rate=5.989813537432045E-4]:4.93526913207E-1,47[&rate=5.989813537432045E-4]:4.989913940813E-1)[&rate=5.989813537432045E-4]:2.011388133163E-1)[&rate=5.989813537432045E-4]:1.344181526641E-2,(45[&rate=5.989813537432045E-4]:4.324625278331E-1,51[&rate=5.989813537432045E-4]:4.13336844773E-1)[&rate=5.989813537432045E-4]:2.729127735195E-1)[&rate=5.989813537432045E-4]:6.141130977205E-2,(50[&rate=5.989813537432045E-4]:4.410735848162E-1,49[&rate=5.989813537432045E-4]:4.410735848162E-1)[&rate=5.989813537432045E-4]:3.011228623741E-1)[&rate=5.989813537432045E-4]:3.309233768239E-1,(((69[&rate=5.989813537432045E-4]:7.458897563747E-1,((132[&rate=5.989813537432045E-4]:2.959330835542E-1,129[&rate=5.989813537432045E-4]:2.931933575268E-1)[&rate=5.989813537432045E-4]:4.880575180205E-3,(130[&rate=5.989813537432045E-4]:9.985625719588E-2,131[&rate=5.989813537432045E-4]:1.025959832232E-1)[&rate=5.989813537432045E-4]:1.982176755111E-1)[&rate=5.989813537432045E-4]:2.998706181882E-1)[&rate=5.989813537432045E-4]:8.656074763244E-3,118[&rate=5.989813537432045E-4]:7.435869270283E-1)[&rate=5.989813537432045E-4]:6.122244189617E-1,(128[&rate=5.989813537432045E-4]:1.207294069871E0,(((60[&rate=5.989813537432045E-4]:2.277377516636E-1,64[&rate=5.989813537432045E-4]:3.784226831703E-1)[&rate=5.989813537432045E-4]:2.288049357458E-2,(62[&rate=5.989813537432045E-4]:4.255703289261E-1,65[&rate=5.989813537432045E-4]:2.337895070084E-1)[&rate=5.989813537432045E-4]:1.682873822981E-2)[&rate=5.989813537432045E-4]:2.189360397805E-1,(61[&rate=5.989813537432045E-4]:1.05721444963E-1,63[&rate=5.989813537432045E-4]:6.462555455191E-2)[&rate=5.989813537432045E-4]:5.556136619735E-1)[&rate=5.989813537432045E-4]:6.856849903323E-1)[&rate=5.989813537432045E-4]:8.791248721249E-3)[&rate=5.989813537432045E-4]:6.550208816472E-1)[&rate=5.989813537432045E-4]:2.764965302E-1,(35[&rate=5.989813537432045E-4]:1.877056011321E-1,((121[&rate=5.989813537432045E-4]:1.976523572546E0,127[&rate=5.989813537432045E-4]:2.417619462957E0)[&rate=5.989813537432045E-4]:1.447636901399E-1,36[&rate=5.989813537432045E-4]:4.183520789146E-2)[&rate=5.989813537432045E-4]:1.924457357064E-1)[&rate=5.989813537432045E-4]:4.311300060202E-1)[&rate=5.989813537432045E-4]:1.122003861915E-1)[&rate=5.989813537432045E-4]:1.773561415671E-1,(34[&rate=5.989813537432045E-4]:5.540712006866E-3,(((((((75[&rate=5.989813537432045E-4]:4.952399122346E-1,((70[&rate=5.989813537432045E-4]:3.925300266806E-1,74[&rate=5.989813537432045E-4]:4.308861910641E-1)[&rate=5.989813537432045E-4]:1.305199003737E-2,76[&rate=5.989813537432045E-4]:4.439381811014E-1)[&rate=5.989813537432045E-4]:5.130173113319E-2)[&rate=5.989813537432045E-4]:1.88153447651E-1,(((71[&rate=5.989813537432045E-4]:3.729400886445E-1,79[&rate=5.989813537432045E-4]:4.003373489185E-1)[&rate=5.989813537432045E-4]:3.692578712715E-2,((78[&rate=5.989813537432045E-4]:1.373162645699E-1,72[&rate=5.989813537432045E-4]:1.153984563506E-1)[&rate=5.989813537432045E-4]:2.044320994539E-1,82[&rate=5.989813537432045E-4]:3.499675421058E-1)[&rate=5.989813537432045E-4]:9.551477202189E-2)[&rate=5.989813537432045E-4]:7.957185093899E-3,((80[&rate=5.989813537432045E-4]:4.380988112872E-2,81[&rate=5.989813537432045E-4]:4.380988112872E-2)[&rate=5.989813537432045E-4]:3.756092859713E-1,(77[&rate=5.989813537432045E-4]:4.27397795951E-1,73[&rate=5.989813537432045E-4]:4.328772480057E-1)[&rate=5.989813537432045E-4]:3.585698758742E-2)[&rate=5.989813537432045E-4]:1.758197595721E-2)[&rate=5.989813537432045E-4]:1.970771483352E-1)[&rate=5.989813537432045E-4]:6.988291967063E-1,53[&rate=5.989813537432045E-4]:6.357594979797E-1)[&rate=5.989813537432045E-4]:1.391683337377E-1,(((133[&rate=5.989813537432045E-4]:6.980732147782E-1,(134[&rate=5.989813537432045E-4]:4.672869712021E-1,137[&rate=5.989813537432045E-4]:5.385198479143E-1)[&rate=5.989813537432045E-4]:2.006492572749E-1)[&rate=5.989813537432045E-4]:7.265439601979E-1,(103[&rate=5.989813537432045E-4]:5.962287650405E-1,((12[&rate=5.989813537432045E-4]:1.549692118211E-1,5[&rate=5.989813537432045E-4]:1.166130474376E-1)[&rate=5.989813537432045E-4]:2.814740560718E-1,29[&rate=5.989813537432045E-4]:5.432925829614E-1)[&rate=5.989813537432045E-4]:2.858128944079E-1)[&rate=5.989813537432045E-4]:1.71879936884E0)[&rate=5.989813537432045E-4]:3.058760358915E-2,52[&rate=5.989813537432045E-4]:6.813220029084E-1)[&rate=5.989813537432045E-4]:1.018025501204E-1)[&rate=5.989813537432045E-4]:4.753017874458E-1,125[&rate=5.989813537432045E-4]:1.039847105502E0)[&rate=5.989813537432045E-4]:4.221481147381E-1,(((((58[&rate=5.989813537432045E-4]:3.145475434517E-1,(57[&rate=5.989813537432045E-4]:2.76172265435E-1,37[&rate=5.989813537432045E-4]:3.116913911181E-1)[&rate=5.989813537432045E-4]:2.198183539373E-2)[&rate=5.989813537432045E-4]:1.887262875201E-2,54[&rate=5.989813537432045E-4]:2.760431230234E-1)[&rate=5.989813537432045E-4]:1.626542582211E-2,(55[&rate=5.989813537432045E-4]:2.718502810674E-1,56[&rate=5.989813537432045E-4]:2.718502810674E-1)[&rate=5.989813537432045E-4]:5.051291258677E-2)[&rate=5.989813537432045E-4]:2.120284909865E-1,59[&rate=5.989813537432045E-4]:5.425884059522E-1)[&rate=5.989813537432045E-4]:3.955775895733E-1,68[&rate=5.989813537432045E-4]:8.889856676566E-1)[&rate=5.989813537432045E-4]:4.063428859168E-1)[&rate=5.989813537432045E-4]:1.015941053474E-1,(((120[&rate=5.989813537432045E-4]:1.771969861767E0,(119[&rate=5.989813537432045E-4]:1.788864827695E0,(126[&rate=5.989813537432045E-4]:9.632549036558E-1,((138[&rate=5.989813537432045E-4]:2.052504806596E-1,136[&rate=5.989813537432045E-4]:7.374363134436E-2)[&rate=5.989813537432045E-4]:4.407147624568E-1,135[&rate=5.989813537432045E-4]:4.459652431164E-1)[&rate=5.989813537432045E-4]:9.550469777038E-1)[&rate=5.989813537432045E-4]:3.990740139573E-2)[&rate=5.989813537432045E-4]:7.89954450309E-2)[&rate=5.989813537432045E-4]:5.127116343075E-1,66[&rate=5.989813537432045E-4]:3.476951947049E-1)[&rate=5.989813537432045E-4]:1.325824318394E-1,(((124[&rate=5.989813537432045E-4]:1.742420945178E-1,123[&rate=5.989813537432045E-4]:1.769743349549E-1)[&rate=5.989813537432045E-4]:2.572169854416E-1,122[&rate=5.989813537432045E-4]:4.341913203965E-1)[&rate=5.989813537432045E-4]:3.183098653095E-1,67[&rate=5.989813537432045E-4]:2.512286353653E-1)[&rate=5.989813537432045E-4]:2.29048991179E-1)[&rate=5.989813537432045E-4]:3.689243946042E-1)[&rate=5.989813537432045E-4]:1.935238948842E-2)[&rate=5.989813537432045E-4]:3.983772427401E-2)[&rate=5.989813537432045E-4]:1.988630622229E-3,32[&rate=5.989813537432045E-4]:2.544925868402E-2)[&rate=5.989813537432045E-4]:6.912785998052E-2);
tree STATE_84960000 [&joint=-20960.43297714961,lnP=-20960.43297714961] = [&R] (33[&rate=5.507947576621608E-4]:6.221184201816E-2,((((66[&rate=5.507947576621608E-4]:6.061166325026E-1,(((119[&rate=5.507947576621608E-4]:1.855523143428E0,(((138[&rate=5.507947576621608E-4]:1.708798687907E-1,136[&rate=5.507947576621608E-4]:3.937301947552E-2)[&rate=5.507947576621608E-4]:5.236871960975E-1,135[&rate=5.507947576621608E-4]:4.945670648882E-1)[&rate=5.507947576621608E-4]:9.552979854434E-1,126[&rate=5.507947576621608E-4]:1.012107733167E0)[&rate=5.507947576621608E-4]:5.771288761707E-2)[&rate=5.507947576621608E-4]:1.219867515512E-2,120[&rate=5.507947576621608E-4]:1.771831407624E0)[&rate=5.507947576621608E-4]:7.709709811904E-1,(67[&rate=5.507947576621608E-4]:1.355934723273E-1,((123[&rate=5.507947576621608E-4]:1.229004393736E-1,124[&rate=5.507947576621608E-4]:1.201681989365E-1)[&rate=5.507947576621608E-4]:1.648041862224E-1,122[&rate=5.507947576621608E-4]:2.87704625596E-1)[&rate=5.507947576621608E-4]:3.49161397072E-1)[&rate=5.507947576621608E-4]:4.702226151175E-1)[&rate=5.507947576621608E-4]:3.005450577738E-4)[&rate=5.507947576621608E-4]:1.39599129244E-1,((((((((95[&rate=5.507947576621608E-4]:4.692127760618E-1,(94[&rate=5.507947576621608E-4]:1.107041840603E-1,100[&rate=5.507947576621608E-4]:1.107041840603E-1)[&rate=5.507947576621608E-4]:2.738091384495E-1)[&rate=5.507947576621608E-4]:7.829363345468E-2,97[&rate=5.507947576621608E-4]:3.371238958553E-1)[&rate=5.507947576621608E-4]:2.52131395721E-2,((99[&rate=5.507947576621608E-4]:4.634838472535E-1,96[&rate=5.507947576621608E-4]:4.279647215706E-1)[&rate=5.507947576621608E-4]:6.491096678481E-2,98[&rate=5.507947576621608E-4]:5.065368905411E-1)[&rate=5.507947576621608E-4]:5.525369679882E-2)[&rate=5.507947576621608E-4]:3.647410013035E-2,((101[&rate=5.507947576621608E-4]:1.156625130443E0,((((102[&rate=5.507947576621608E-4]:8.744431053611E-2,((140[&rate=5.507947576621608E-4]:5.967571859979E-1,11[&rate=5.507947576621608E-4]:6.159352681896E-1)[&rate=5.507947576621608E-4]:1.229468102237E-1,(23[&rate=5.507947576621608E-4]:5.010057642241E-1,(20[&rate=5.507947576621608E-4]:4.093731474372E-1,25[&rate=5.507947576621608E-4]:4.285512296289E-1)[&rate=5.507947576621608E-4]:8.341343870487E-2)[&rate=5.507947576621608E-4]:3.228078210384E-1)[&rate=5.507947576621608E-4]:4.143156567803E-1)[&rate=5.507947576621608E-4]:4.778630450061E-2,(24[&rate=5.507947576621608E-4]:8.90048925577E-1,(1[&rate=5.507947576621608E-4]:3.613738924517E-2,(28[&rate=5.507947576621608E-4]:7.643696114668E-1,21[&rate=5.507947576621608E-4]:7.397120772203E-1)[&rate=5.507947576621608E-4]:5.806914764134E-2)[&rate=5.507947576621608E-4]:7.308961852357E-2)[&rate=5.507947576621608E-4]:4.068255250761E-1)[&rate=5.507947576621608E-4]:1.510052018508E-1,((142[&rate=5.507947576621608E-4]:2.821813431146E-1,((145[&rate=5.507947576621608E-4]:1.282782625499E-1,141[&rate=5.507947576621608E-4]:1.255385365224E-1)[&rate=5.507947576621608E-4]:2.331748087954E-2,144[&rate=5.507947576621608E-4]:1.461162913745E-1)[&rate=5.507947576621608E-4]:1.305855996851E-1)[&rate=5.507947576621608E-4]:1.248924912509E0,(((((117[&rate=5.507947576621608E-4]:6.247555650955E-1,105[&rate=5.507947576621608E-4]:5.946185787941E-1)[&rate=5.507947576621608E-4]:9.814328048288E-3,110[&rate=5.507947576621608E-4]:6.263507150615E-1)[&rate=5.507947576621608E-4]:3.448957748026E-2,((9[&rate=5.507947576621608E-4]:6.373240198954E-1,113[&rate=5.507947576621608E-4]:6.455431979774E-1)[&rate=5.507947576621608E-4]:8.235058508399E-5,(112[&rate=5.507947576621608E-4]:5.104557297842E-1,(30[&rate=5.507947576621608E-4]:4.802700736905E-1,4[&rate=5.507947576621608E-4]:3.076673339645E-1)[&rate=5.507947576621608E-4]:1.452541492445E-1)[&rate=5.507947576621608E-4]:1.351698187783E-1)[&rate=5.507947576621608E-4]:2.069419603391E-2)[&rate=5.507947576621608E-4]:1.452159093986E-1,(17[&rate=5.507947576621608E-4]:5.216914860549E-1,14[&rate=5.507947576621608E-4]:4.833353216713E-1)[&rate=5.507947576621608E-4]:3.282003323238E-1)[&rate=5.507947576621608E-4]:3.932797637152E-1,(((((139[&rate=5.507947576621608E-4]:2.246379628077E-1,111[&rate=5.507947576621608E-4]:4.929549705429E-2)[&rate=5.507947576621608E-4]:1.318516640649E-1,106[&rate=5.507947576621608E-4]:1.647088049548E-1)[&rate=5.507947576621608E-4]:4.646017927316E-1,(148[&rate=5.507947576621608E-4]:3.351820051916E-1,143[&rate=5.507947576621608E-4]:3.324422791643E-1)[&rate=5.507947576621608E-4]:2.722107842757E-1)[&rate=5.507947576621608E-4]:2.186403680705E-1,116[&rate=5.507947576621608E-4]:7.876769931541E-1)[&rate=5.507947576621608E-4]:1.355277980385E-1,(115[&rate=5.507947576621608E-4]:6.576295895695E-1,((13[&rate=5.507947576621608E-4]:2.856646027327E-1,19[&rate=5.507947576621608E-4]:3.240207671164E-1)[&rate=5.507947576621608E-4]:4.458023571715E-1,(109[&rate=5.507947576621608E-4]:5.149707299223E-1,((104[&rate=5.507947576621608E-4]:6.441839884764E-2,114[&rate=5.507947576621608E-4]:4.144426244866E-3)[&rate=5.507947576621608E-4]:3.44326463756E-1,(107[&rate=5.507947576621608E-4]:2.264064561046E-1,108[&rate=5.507947576621608E-4]:2.236667300773E-1)[&rate=5.507947576621608E-4]:1.82338406499E-1)[&rate=5.507947576621608E-4]:8.7047785127E-2)[&rate=5.507947576621608E-4]:2.137565039546E-1)[&rate=5.507947576621608E-4]:8.354410487058E-3)[&rate=5.507947576621608E-4]:2.655752016232E-1)[&rate=5.507947576621608E-4]:1.994188456957E-1)[&rate=5.507947576621608E-4]:1.53688098187E-1)[&rate=5.507947576621608E-4]:1.704903729882E-3)[&rate=5.507947576621608E-4]:8.214905495708E-2,(((10[&rate=5.507947576621608E-4]:1.994783527457E-1,15[&rate=5.507947576621608E-4]:2.378345171291E-1)[&rate=5.507947576621608E-4]:4.214409865477E-1,(6[&rate=5.507947576621608E-4]:6.040152464141E-1,18[&rate=5.507947576621608E-4]:6.670289450443E-1)[&rate=5.507947576621608E-4]:4.657367149257E-4)[&rate=5.507947576621608E-4]:7.359259273298E-1,(3[&rate=5.507947576621608E-4]:1.056231040802E0,(((87[&rate=5.507947576621608E-4]:2.158673368174E-1,((((84[&rate=5.507947576621608E-4]:1.235622073675E-2,93[&rate=5.507947576621608E-4]:2.605485087376E-2)[&rate=5.507947576621608E-4]:1.337392784102E-1,86[&rate=5.507947576621608E-4]:1.46095499147E-1)[&rate=5.507947576621608E-4]:3.908142495134E-3,85[&rate=5.507947576621608E-4]:1.500036416421E-1)[&rate=5.507947576621608E-4]:4.526624896271E-4,83[&rate=5.507947576621608E-4]:1.504563041317E-1)[&rate=5.507947576621608E-4]:6.541103268568E-2)[&rate=5.507947576621608E-4]:1.973303491516E-1,((90[&rate=5.507947576621608E-4]:2.613964116315E-2,91[&rate=5.507947576621608E-4]:2.613964116315E-2)[&rate=5.507947576621608E-4]:6.989863855996E-2,92[&rate=5.507947576621608E-4]:9.60382797231E-2)[&rate=5.507947576621608E-4]:3.308580363829E-1)[&rate=5.507947576621608E-4]:3.301684110632E-1,(89[&rate=5.507947576621608E-4]:9.213989362587E-2,88[&rate=5.507947576621608E-4]:7.844126348886E-2)[&rate=5.507947576621608E-4]:6.649248335433E-1)[&rate=5.507947576621608E-4]:8.525909711666E-1)[&rate=5.507947576621608E-4]:2.321210751368E-1)[&rate=5.507947576621608E-4]:7.729302987882E-2)[&rate=5.507947576621608E-4]:7.937197106534E-1)[&rate=5.507947576621608E-4]:2.491323994763E-1,((146[&rate=5.507947576621608E-4]:4.808299054695E-1,147[&rate=5.507947576621608E-4]:4.179883754149E-1)[&rate=5.507947576621608E-4]:1.526512578431E-2,(2[&rate=5.507947576621608E-4]:6.39278169842E-1,(((22[&rate=5.507947576621608E-4]:4.187128410339E-1,27[&rate=5.507947576621608E-4]:4.351511971983E-1)[&rate=5.507947576621608E-4]:3.034974238612E-1,((7[&rate=5.507947576621608E-4]:3.233040026639E-1,8[&rate=5.507947576621608E-4]:3.233040026639E-1)[&rate=5.507947576621608E-4]:1.364638544485E-1,26[&rate=5.507947576621608E-4]:5.66617172181E-1)[&rate=5.507947576621608E-4]:1.665519968238E-1)[&rate=5.507947576621608E-4]:2.094475375937E-2,31[&rate=5.507947576621608E-4]:7.979495392025E-1)[&rate=5.507947576621608E-4]:6.872589091356E-2)[&rate=5.507947576621608E-4]:1.693324085006E0)[&rate=5.507947576621608E-4]:5.671691890675E-2)[&rate=5.507947576621608E-4]:3.725601599833E-2)[&rate=5.507947576621608E-4]:1.837621189751E-2,((39[&rate=5.507947576621608E-4]:4.477764083465E-1,16[&rate=5.507947576621608E-4]:2.533269334464E0)[&rate=5.507947576621608E-4]:3.757153589717E-2,40[&rate=5.507947576621608E-4]:4.853479442437E-1)[&rate=5.507947576621608E-4]:2.877654577789E-3)[&rate=5.507947576621608E-4]:2.138630436862E-1,38[&rate=5.507947576621608E-4]:6.337826315786E-1)[&rate=5.507947576621608E-4]:3.922645581038E-1,(((35[&rate=5.507947576621608E-4]:5.853520351638E-2,(127[&rate=5.507947576621608E-4]:2.399866133674E0,121[&rate=5.507947576621608E-4]:1.958770243263E0)[&rate=5.507947576621608E-4]:2.257923575136E-1)[&rate=5.507947576621608E-4]:8.978354758786E-3,(((((43[&rate=5.507947576621608E-4]:5.26259010199E-1,(((41[&rate=5.507947576621608E-4]:3.669702476641E-1,48[&rate=5.507947576621608E-4]:4.106860946586E-1)[&rate=5.507947576621608E-4]:2.950770645768E-2,42[&rate=5.507947576621608E-4]:4.019424349961E-1)[&rate=5.507947576621608E-4]:7.429462500499E-2,46[&rate=5.507947576621608E-4]:5.254173878698E-1)[&rate=5.507947576621608E-4]:8.416223291743E-4)[&rate=5.507947576621608E-4]:2.969859625777E-2,(51[&rate=5.507947576621608E-4]:5.234556218165E-1,47[&rate=5.507947576621608E-4]:5.50778026188E-1)[&rate=5.507947576621608E-4]:5.179580268762E-3)[&rate=5.507947576621608E-4]:2.175517252264E-2,(50[&rate=5.507947576621608E-4]:4.972657588435E-1,49[&rate=5.507947576621608E-4]:4.972657588435E-1)[&rate=5.507947576621608E-4]:4.766013489011E-2)[&rate=5.507947576621608E-4]:4.968042577836E-2,(45[&rate=5.507947576621608E-4]:5.339270151321E-1,44[&rate=5.507947576621608E-4]:5.366592555693E-1)[&rate=5.507947576621608E-4]:8.526946831424E-2)[&rate=5.507947576621608E-4]:1.618070709961E-1,(128[&rate=5.507947576621608E-4]:1.363810966822E0,((((62[&rate=5.507947576621608E-4]:3.506893496758E-1,65[&rate=5.507947576621608E-4]:1.58908527758E-1)[&rate=5.507947576621608E-4]:9.976047473283E-2,(64[&rate=5.507947576621608E-4]:2.176923837326E-1,60[&rate=5.507947576621608E-4]:6.70074522259E-2)[&rate=5.507947576621608E-4]:1.916615502649E-1)[&rate=5.507947576621608E-4]:4.868746787808E-1,(61[&rate=5.507947576621608E-4]:2.832106311832E-1,63[&rate=5.507947576621608E-4]:2.421147407721E-1)[&rate=5.507947576621608E-4]:6.541138720062E-1)[&rate=5.507947576621608E-4]:5.634980562594E-1,((118[&rate=5.507947576621608E-4]:4.486673842394E-1,69[&rate=5.507947576621608E-4]:4.596262883491E-1)[&rate=5.507947576621608E-4]:7.526295221673E-1,((132[&rate=5.507947576621608E-4]:1.247208769994E-1,129[&rate=5.507947576621608E-4]:1.219811509721E-1)[&rate=5.507947576621608E-4]:9.063229724727E-2,(131[&rate=5.507947576621608E-4]:6.734189769993E-2,130[&rate=5.507947576621608E-4]:6.460217167257E-2)[&rate=5.507947576621608E-4]:1.480112765467E-1)[&rate=5.507947576621608E-4]:8.516971568175E-1)[&rate=5.507947576621608E-4]:2.99525653042E-1)[&rate=5.507947576621608E-4]:2.71443477102E-3)[&rate=5.507947576621608E-4]:1.905887999113E-1)[&rate=5.507947576621608E-4]:4.188091482906E-2)[&rate=5.507947576621608E-4]:8.423854885066E-2,36[&rate=5.507947576621608E-4]:1.983274495916E-1)[&rate=5.507947576621608E-4]:2.719296360411E-1)[&rate=5.507947576621608E-4]:2.084202450161E-1,(((((37[&rate=5.507947576621608E-4]:3.315295419095E-1,((59[&rate=5.507947576621608E-4]:6.46423819083E-2,58[&rate=5.507947576621608E-4]:8.376806496841E-2)[&rate=5.507947576621608E-4]:1.392704834601E-1,(55[&rate=5.507947576621608E-4]:1.350258502069E-1,56[&rate=5.507947576621608E-4]:1.350258502069E-1)[&rate=5.507947576621608E-4]:6.06902938499E-2)[&rate=5.507947576621608E-4]:8.936531042095E-2)[&rate=5.507947576621608E-4]:2.066735428719E-2,54[&rate=5.507947576621608E-4]:2.756941639563E-1)[&rate=5.507947576621608E-4]:5.241370770684E-2,57[&rate=5.507947576621608E-4]:3.690914782205E-1)[&rate=5.507947576621608E-4]:2.657494161448E-1,68[&rate=5.507947576621608E-4]:5.829283260592E-1)[&rate=5.507947576621608E-4]:2.835204107366E-1,(125[&rate=5.507947576621608E-4]:6.171906306079E-1,(((75[&rate=5.507947576621608E-4]:4.803462853912E-1,(76[&rate=5.507947576621608E-4]:3.924628698409E-1,(74[&rate=5.507947576621608E-4]:3.783302739276E-1,70[&rate=5.507947576621608E-4]:3.399741095441E-1)[&rate=5.507947576621608E-4]:1.413259591334E-2)[&rate=5.507947576621608E-4]:8.788341555024E-2)[&rate=5.507947576621608E-4]:1.340411812011E-1,(((82[&rate=5.507947576621608E-4]:2.046544911234E-1,((78[&rate=5.507947576621608E-4]:7.602516229248E-2,72[&rate=5.507947576621608E-4]:5.410735407317E-2)[&rate=5.507947576621608E-4]:7.438981966215E-2,71[&rate=5.507947576621608E-4]:1.230177216806E-1)[&rate=5.507947576621608E-4]:4.602033108672E-2)[&rate=5.507947576621608E-4]:4.202629743358E-2,79[&rate=5.507947576621608E-4]:2.384616104749E-1)[&rate=5.507947576621608E-4]:1.991729110844E-1,(77[&rate=5.507947576621608E-4]:3.679904959204E-1,(73[&rate=5.507947576621608E-4]:3.473898072666E-1,(80[&rate=5.507947576621608E-4]:6.532657085897E-2,81[&rate=5.507947576621608E-4]:6.532657085897E-2)[&rate=5.507947576621608E-4]:2.327481679145E-1)[&rate=5.507947576621608E-4]:2.608014070855E-2)[&rate=5.507947576621608E-4]:1.05260463995E-1)[&rate=5.507947576621608E-4]:1.356570546221E-1)[&rate=5.507947576621608E-4]:8.143786879214E-1,(((52[&rate=5.507947576621608E-4]:4.855159238036E-1,(103[&rate=5.507947576621608E-4]:5.682413574646E-1,((12[&rate=5.507947576621608E-4]:8.35775679685E-2,5[&rate=5.507947576621608E-4]:4.522140358504E-2)[&rate=5.507947576621608E-4]:1.461751837202E-1,29[&rate=5.507947576621608E-4]:3.366020667573E-1)[&rate=5.507947576621608E-4]:4.645160030361E-1)[&rate=5.507947576621608E-4]:1.5815683009E0)[&rate=5.507947576621608E-4]:9.998845935449E-2,53[&rate=5.507947576621608E-4]:5.773076618467E-1)[&rate=5.507947576621608E-4]:8.125480868344E-2,((133[&rate=5.507947576621608E-4]:5.212111286942E-1,134[&rate=5.507947576621608E-4]:4.910741423931E-1)[&rate=5.507947576621608E-4]:4.399386684553E-2,137[&rate=5.507947576621608E-4]:6.063008859508E-1)[&rate=5.507947576621608E-4]:8.754369719586E-1)[&rate=5.507947576621608E-4]:2.374062537136E-2)[&rate=5.507947576621608E-4]:1.452700483676E-1)[&rate=5.507947576621608E-4]:4.159247728547E-1)[&rate=5.507947576621608E-4]:3.133738891595E-1)[&rate=5.507947576621608E-4]:1.136137735636E-1)[&rate=5.507947576621608E-4]:1.418472587473E-1,34[&rate=5.507947576621608E-4]:2.454932186382E-2)[&rate=5.507947576621608E-4]:2.505259044756E-2,32[&rate=5.507947576621608E-4]:2.768410409229E-2)[&rate=5.507947576621608E-4]:2.904828587115E-2);
tree STATE_85050000 [&joint=-20985.18464245169,lnP=-20985.18464245169] = [&R] (33[&rate=5.523042719530006E-4]:7.388332774887E-2,((((57[&rate=5.523042719530006E-4]:4.218165916978E-1,(37[&rate=5.523042719530006E-4]:2.927724874478E-1,((59[&rate=5.523042719530006E-4]:1.053092411393E-1,(54[&rate=5.523042719530006E-4]:5.806654214447E-2,58[&rate=5.523042719530006E-4]:1.154435913248E-1)[&rate=5.523042719530006E-4]:8.991332874567E-3)[&rate=5.523042719530006E-4]:1.260681049595E-1,(55[&rate=5.523042719530006E-4]:2.036386842745E-1,56[&rate=5.523042719530006E-4]:2.036386842745E-1)[&rate=5.523042719530006E-4]:1.954194051266E-2)[&rate=5.523042719530006E-4]:2.314377522885E-2)[&rate=5.523042719530006E-4]:1.645632299331E-1)[&rate=5.523042719530006E-4]:1.661309206139E-1,68[&rate=5.523042719530006E-4]:5.360349440057E-1)[&rate=5.523042719530006E-4]:5.697635982883E-1,(125[&rate=5.523042719530006E-4]:1.05078371225E0,((((75[&rate=5.523042719530006E-4]:5.197534263703E-1,(70[&rate=5.523042719530006E-4]:3.770526972227E-1,(76[&rate=5.523042719530006E-4]:3.655734637098E-1,74[&rate=5.523042719530006E-4]:3.655734637098E-1)[&rate=5.523042719530006E-4]:4.983539789634E-2)[&rate=5.523042719530006E-4]:1.043445647642E-1)[&rate=5.523042719530006E-4]:6.576098783353E-2,(((79[&rate=5.523042719530006E-4]:2.362763916975E-1,82[&rate=5.523042719530006E-4]:2.444955697796E-1)[&rate=5.523042719530006E-4]:2.477824467239E-2,(72[&rate=5.523042719530006E-4]:3.312907595562E-2,78[&rate=5.523042719530006E-4]:5.504688417493E-2)[&rate=5.523042719530006E-4]:2.06007752195E-1)[&rate=5.523042719530006E-4]:1.387180471775E-1,((81[&rate=5.523042719530006E-4]:1.082576005613E-1,(80[&rate=5.523042719530006E-4]:3.851060015244E-2,71[&rate=5.523042719530006E-4]:1.933251796071E-2)[&rate=5.523042719530006E-4]:6.974700040891E-2)[&rate=5.523042719530006E-4]:2.253119671027E-1,(77[&rate=5.523042719530006E-4]:3.769582543199E-1,73[&rate=5.523042719530006E-4]:3.824377063746E-1)[&rate=5.523042719530006E-4]:4.469297824892E-4)[&rate=5.523042719530006E-4]:5.798393780113E-2)[&rate=5.523042719530006E-4]:1.446458402456E-1)[&rate=5.523042719530006E-4]:8.139640801331E-1,(((137[&rate=5.523042719530006E-4]:3.193975186135E-1,133[&rate=5.523042719530006E-4]:2.783016282024E-1)[&rate=5.523042719530006E-4]:1.432596661103E-1,134[&rate=5.523042719530006E-4]:3.914243080115E-1)[&rate=5.523042719530006E-4]:9.529128834631E-1,((103[&rate=5.523042719530006E-4]:5.786478865982E-1,((12[&rate=5.523042719530006E-4]:9.8508380582E-2,5[&rate=5.523042719530006E-4]:6.015221619854E-2)[&rate=5.523042719530006E-4]:2.980874400363E-1,29[&rate=5.523042719530006E-4]:5.034451356868E-1)[&rate=5.523042719530006E-4]:3.080794632401E-1)[&rate=5.523042719530006E-4]:1.418385130442E0,52[&rate=5.523042719530006E-4]:3.327392824793E-1)[&rate=5.523042719530006E-4]:2.678521196397E-1)[&rate=5.523042719530006E-4]:6.062075491727E-2)[&rate=5.523042719530006E-4]:5.21483588402E-2,53[&rate=5.523042719530006E-4]:7.05163794565E-1)[&rate=5.523042719530006E-4]:5.56002431346E-1)[&rate=5.523042719530006E-4]:2.216814967109E-1)[&rate=5.523042719530006E-4]:3.686486884083E-1,(32[&rate=5.523042719530006E-4]:4.403978936612E-3,(34[&rate=5.523042719530006E-4]:3.650499049687E-3,((((67[&rate=5.523042719530006E-4]:3.017826566048E-1,(122[&rate=5.523042719530006E-4]:2.142360086316E-1,(124[&rate=5.523042719530006E-4]:4.491359515986E-2,123[&rate=5.523042719530006E-4]:4.764583559698E-2)[&rate=5.523042719530006E-4]:1.665901730347E-1)[&rate=5.523042719530006E-4]:5.888191983138E-1)[&rate=5.523042719530006E-4]:9.915515506188E-2,(((120[&rate=5.523042719530006E-4]:8.81112839462E-1,119[&rate=5.523042719530006E-4]:9.770032504208E-1)[&rate=5.523042719530006E-4]:7.831847724758E-1,(135[&rate=5.523042719530006E-4]:5.38878616456E-1,(138[&rate=5.523042719530006E-4]:3.225579565947E-1,136[&rate=5.523042719530006E-4]:1.910511072795E-1)[&rate=5.523042719530006E-4]:4.163206598614E-1)[&rate=5.523042719530006E-4]:8.733642009612E-1)[&rate=5.523042719530006E-4]:1.426634930032E-1,126[&rate=5.523042719530006E-4]:1.117148993256E0)[&rate=5.523042719530006E-4]:5.309630080955E-1)[&rate=5.523042719530006E-4]:5.881347832682E-2,66[&rate=5.523042719530006E-4]:4.597512899935E-1)[&rate=5.523042719530006E-4]:3.729069192366E-1,(((((40[&rate=5.523042719530006E-4]:3.851355880892E-1,97[&rate=5.523042719530006E-4]:3.14097336723E-1)[&rate=5.523042719530006E-4]:1.001694962578E-1,((2[&rate=5.523042719530006E-4]:8.75570593907E-1,(((22[&rate=5.523042719530006E-4]:1.001752162613E-1,27[&rate=5.523042719530006E-4]:1.166135724257E-1)[&rate=5.523042719530006E-4]:4.216008972217E-1,31[&rate=5.523042719530006E-4]:5.765706340311E-1)[&rate=5.523042719530006E-4]:1.338312085358E-1,(26[&rate=5.523042719530006E-4]:5.232529128033E-1,(7[&rate=5.523042719530006E-4]:2.24882609432E-1,8[&rate=5.523042719530006E-4]:2.24882609432E-1)[&rate=5.523042719530006E-4]:1.915209883028E-1)[&rate=5.523042719530006E-4]:1.433133133252E-1)[&rate=5.523042719530006E-4]:3.925660116142E-1)[&rate=5.523042719530006E-4]:1.551094402703E0,(((39[&rate=5.523042719530006E-4]:3.579371425979E-1,(16[&rate=5.523042719530006E-4]:2.371325226461E0,146[&rate=5.523042719530006E-4]:4.060508795788E-1)[&rate=5.523042719530006E-4]:7.210484225396E-2)[&rate=5.523042719530006E-4]:6.008051761977E-2,(101[&rate=5.523042719530006E-4]:8.007257109687E-1,((((((117[&rate=5.523042719530006E-4]:4.639315748551E-1,(105[&rate=5.523042719530006E-4]:4.296550327298E-1,110[&rate=5.523042719530006E-4]:4.515728409489E-1)[&rate=5.523042719530006E-4]:4.139555823871E-3)[&rate=5.523042719530006E-4]:4.055003725661E-1,((17[&rate=5.523042719530006E-4]:4.024153850104E-1,14[&rate=5.523042719530006E-4]:3.640592206267E-1)[&rate=5.523042719530006E-4]:2.988178007762E-1,((9[&rate=5.523042719530006E-4]:4.356796857091E-1,(30[&rate=5.523042719530006E-4]:2.702255410605E-1,4[&rate=5.523042719530006E-4]:9.762280133447E-2)[&rate=5.523042719530006E-4]:2.887418158815E-1)[&rate=5.523042719530006E-4]:1.964982022852E-1,(112[&rate=5.523042719530006E-4]:6.386564934386E-1,113[&rate=5.523042719530006E-4]:6.386564934386E-1)[&rate=5.523042719530006E-4]:1.740572637803E-3)[&rate=5.523042719530006E-4]:2.24799553265E-2)[&rate=5.523042719530006E-4]:2.038151999907E-1)[&rate=5.523042719530006E-4]:2.340174616296E-1,((((109[&rate=5.523042719530006E-4]:6.211422071854E-1,((107[&rate=5.523042719530006E-4]:8.762922438009E-2,108[&rate=5.523042719530006E-4]:8.488949835274E-2)[&rate=5.523042719530006E-4]:4.103922720116E-1,(104[&rate=5.523042719530006E-4]:8.967731613551E-2,114[&rate=5.523042719530006E-4]:2.940334353274E-2)[&rate=5.523042719530006E-4]:4.083441802562E-1)[&rate=5.523042719530006E-4]:1.03942628602E-1)[&rate=5.523042719530006E-4]:2.117045412711E-1,115[&rate=5.523042719530006E-4]:7.533946936621E-1)[&rate=5.523042719530006E-4]:6.302568455542E-2,(13[&rate=5.523042719530006E-4]:6.333554447381E-1,19[&rate=5.523042719530006E-4]:6.717116091218E-1)[&rate=5.523042719530006E-4]:2.652567143012E-1)[&rate=5.523042719530006E-4]:8.335543339253E-2,(116[&rate=5.523042719530006E-4]:7.862004255734E-1,(((139[&rate=5.523042719530006E-4]:2.077309144759E-1,111[&rate=5.523042719530006E-4]:3.238844872249E-2)[&rate=5.523042719530006E-4]:3.22494970294E-1,106[&rate=5.523042719530006E-4]:3.384450628521E-1)[&rate=5.523042719530006E-4]:3.037737110679E-1,(148[&rate=5.523042719530006E-4]:3.320498555486E-1,143[&rate=5.523042719530006E-4]:3.293101295212E-1)[&rate=5.523042719530006E-4]:2.882511101524E-1)[&rate=5.523042719530006E-4]:2.042556242562E-1)[&rate=5.523042719530006E-4]:1.135753860366E-1)[&rate=5.523042719530006E-4]:1.187420905913E-1)[&rate=5.523042719530006E-4]:1.167448312493E-1,(142[&rate=5.523042719530006E-4]:3.876858854311E-1,(141[&rate=5.523042719530006E-4]:1.407927563216E-1,(144[&rate=5.523042719530006E-4]:7.259309414212E-2,145[&rate=5.523042719530006E-4]:7.807254619707E-2)[&rate=5.523042719530006E-4]:6.545993615213E-2)[&rate=5.523042719530006E-4]:2.441534030819E-1)[&rate=5.523042719530006E-4]:1.002371368568E0)[&rate=5.523042719530006E-4]:2.740861436006E-2,((102[&rate=5.523042719530006E-4]:3.963401365491E-3,(24[&rate=5.523042719530006E-4]:1.044354187304E0,((28[&rate=5.523042719530006E-4]:7.195414589538E-1,21[&rate=5.523042719530006E-4]:6.948839247074E-1)[&rate=5.523042719530006E-4]:3.173450500974E-1,1[&rate=5.523042719530006E-4]:2.505851391883E-1)[&rate=5.523042719530006E-4]:1.294713030713E-2)[&rate=5.523042719530006E-4]:1.212530496782E-1)[&rate=5.523042719530006E-4]:1.07785607576E-1,(((25[&rate=5.523042719530006E-4]:3.896441003675E-1,20[&rate=5.523042719530006E-4]:3.704660181758E-1)[&rate=5.523042719530006E-4]:9.871120523302E-2,23[&rate=5.523042719530006E-4]:4.773964014909E-1)[&rate=5.523042719530006E-4]:4.240058167391E-1,(11[&rate=5.523042719530006E-4]:7.354269954358E-1,140[&rate=5.523042719530006E-4]:7.162489132441E-1)[&rate=5.523042719530006E-4]:8.1043715945E-2)[&rate=5.523042719530006E-4]:3.610317222182E-1)[&rate=5.523042719530006E-4]:5.914151695149E-2)[&rate=5.523042719530006E-4]:1.136458514811E-1,((18[&rate=5.523042719530006E-4]:1.208117071017E0,(10[&rate=5.523042719530006E-4]:4.181449423895E-1,15[&rate=5.523042719530006E-4]:4.565011067729E-1)[&rate=5.523042719530006E-4]:7.433967861618E-1)[&rate=5.523042719530006E-4]:2.251261872196E-2,(((((86[&rate=5.523042719530006E-4]:7.550287025394E-2,85[&rate=5.523042719530006E-4]:7.550287025394E-2)[&rate=5.523042719530006E-4]:4.353506017574E-2,83[&rate=5.523042719530006E-4]:1.190379304297E-1)[&rate=5.523042719530006E-4]:1.72821232415E-1,(((90[&rate=5.523042719530006E-4]:1.957974042954E-2,91[&rate=5.523042719530006E-4]:1.957974042954E-2)[&rate=5.523042719530006E-4]:3.80179830809E-2,92[&rate=5.523042719530006E-4]:5.759772351044E-2)[&rate=5.523042719530006E-4]:1.495613360983E-1,(87[&rate=5.523042719530006E-4]:1.80517240936E-1,(84[&rate=5.523042719530006E-4]:5.23086045799E-2,93[&rate=5.523042719530006E-4]:6.600723471692E-2)[&rate=5.523042719530006E-4]:1.282086363561E-1)[&rate=5.523042719530006E-4]:1.294318853567E-2)[&rate=5.523042719530006E-4]:9.839873337295E-2)[&rate=5.523042719530006E-4]:1.50563842043E-1,(89[&rate=5.523042719530006E-4]:9.176220260609E-2,88[&rate=5.523042719530006E-4]:7.806357246908E-2)[&rate=5.523042719530006E-4]:3.643594324185E-1)[&rate=5.523042719530006E-4]:9.159219545038E-1,(3[&rate=5.523042719530006E-4]:3.423435906974E-1,6[&rate=5.523042719530006E-4]:3.943983852179E-1)[&rate=5.523042719530006E-4]:4.762753412968E-1)[&rate=5.523042719530006E-4]:2.969422645941E-1)[&rate=5.523042719530006E-4]:1.662354547583E-1)[&rate=5.523042719530006E-4]:5.216687856497E-1)[&rate=5.523042719530006E-4]:5.904561082427E-1)[&rate=5.523042719530006E-4]:3.162527065544E-2,147[&rate=5.523042719530006E-4]:5.070199800534E-1)[&rate=5.523042719530006E-4]:2.029626290795E-2)[&rate=5.523042719530006E-4]:1.53658905659E-2)[&rate=5.523042719530006E-4]:1.827156534922E-1,((95[&rate=5.523042719530006E-4]:4.428878148842E-1,(94[&rate=5.523042719530006E-4]:1.617569332586E-1,100[&rate=5.523042719530006E-4]:1.617569332586E-1)[&rate=5.523042719530006E-4]:1.964314280735E-1)[&rate=5.523042719530006E-4]:1.74528750583E-1,(98[&rate=5.523042719530006E-4]:5.471952686074E-1,(96[&rate=5.523042719530006E-4]:4.609532889197E-1,99[&rate=5.523042719530006E-4]:4.964724146025E-1)[&rate=5.523042719530006E-4]:7.258077750213E-2)[&rate=5.523042719530006E-4]:5.929233511104E-2)[&rate=5.523042719530006E-4]:1.899484346669E-1)[&rate=5.523042719530006E-4]:4.574589157938E-1,38[&rate=5.523042719530006E-4]:1.057173642704E0)[&rate=5.523042719530006E-4]:1.483395732534E-1,((36[&rate=5.523042719530006E-4]:3.242567116781E-1,((((((((60[&rate=5.523042719530006E-4]:4.663141504392E-2,64[&rate=5.523042719530006E-4]:1.973163465506E-1)[&rate=5.523042719530006E-4]:2.257040074838E-1,62[&rate=5.523042719530006E-4]:4.641162444455E-1)[&rate=5.523042719530006E-4]:7.486273696481E-2,65[&rate=5.523042719530006E-4]:3.471981594926E-1)[&rate=5.523042719530006E-4]:1.065736617151E-1,(61[&rate=5.523042719530006E-4]:2.888412374771E-1,63[&rate=5.523042719530006E-4]:2.47745347066E-1)[&rate=5.523042719530006E-4]:3.567114056484E-1)[&rate=5.523042719530006E-4]:7.533217754516E-1,128[&rate=5.523042719530006E-4]:1.25914839118E0)[&rate=5.523042719530006E-4]:4.058749181547E-2,((118[&rate=5.523042719530006E-4]:3.884659151473E-1,69[&rate=5.523042719530006E-4]:3.99424819257E-1)[&rate=5.523042719530006E-4]:3.200098606729E-1,((130[&rate=5.523042719530006E-4]:2.758645034414E-1,131[&rate=5.523042719530006E-4]:2.786042294688E-1)[&rate=5.523042719530006E-4]:1.0694276026E-1,(129[&rate=5.523042719530006E-4]:3.467090510076E-1,132[&rate=5.523042719530006E-4]:3.494487770349E-1)[&rate=5.523042719530006E-4]:3.609821269388E-2)[&rate=5.523042719530006E-4]:1.886822107488E-1)[&rate=5.523042719530006E-4]:7.309861345724E-1)[&rate=5.523042719530006E-4]:3.080594244331E-1,(((((46[&rate=5.523042719530006E-4]:3.941824949976E-1,43[&rate=5.523042719530006E-4]:3.941824949976E-1)[&rate=5.523042719530006E-4]:1.897942609185E-2,(41[&rate=5.523042719530006E-4]:3.059775897079E-1,(48[&rate=5.523042719530006E-4]:2.254683478351E-1,42[&rate=5.523042719530006E-4]:1.872169817149E-1)[&rate=5.523042719530006E-4]:1.242250888673E-1)[&rate=5.523042719530006E-4]:5.253952263852E-2)[&rate=5.523042719530006E-4]:1.190001414991E-1,44[&rate=5.523042719530006E-4]:5.266975817143E-1)[&rate=5.523042719530006E-4]:9.165242631674E-2,((50[&rate=5.523042719530006E-4]:3.866762637313E-1,49[&rate=5.523042719530006E-4]:3.866762637313E-1)[&rate=5.523042719530006E-4]:1.431351049615E-1,(47[&rate=5.523042719530006E-4]:5.299541011663E-1,51[&rate=5.523042719530006E-4]:5.026316967948E-1)[&rate=5.523042719530006E-4]:3.264415277221E-2)[&rate=5.523042719530006E-4]:6.121623496684E-2)[&rate=5.523042719530006E-4]:1.636218462188E-1,45[&rate=5.523042719530006E-4]:7.792396138128E-1)[&rate=5.523042719530006E-4]:5.515948132422E-2)[&rate=5.523042719530006E-4]:1.982386197103E-1,(35[&rate=5.523042719530006E-4]:1.918107470493E-2,121[&rate=5.523042719530006E-4]:2.145208471965E0)[&rate=5.523042719530006E-4]:2.58085729146E-1)[&rate=5.523042719530006E-4]:4.14565361444E-4)[&rate=5.523042719530006E-4]:1.132036060416E-2,127[&rate=5.523042719530006E-4]:2.856125017488E0)[&rate=5.523042719530006E-4]:3.141460396252E-1)[&rate=5.523042719530006E-4]:2.295104397884E-1)[&rate=5.523042719530006E-4]:3.400598844967E-2)[&rate=5.523042719530006E-4]:2.267128810601E-2)[&rate=5.523042719530006E-4]:3.739110714425E-2)[&rate=5.523042719530006E-4]:2.660878961329E-2);
tree STATE_85140000 [&joint=-20980.733901836113,lnP=-20980.733901836113] = [&R] ((((((67[&rate=5.63123258025413E-4]:2.140221976151E-1,(122[&rate=5.63123258025413E-4]:3.28611513815E-1,(124[&rate=5.63123258025413E-4]:3.094820323596E-2,123[&rate=5.63123258025413E-4]:3.368044367309E-2)[&rate=5.63123258025413E-4]:2.949310701419E-1)[&rate=5.63123258025413E-4]:3.866832341407E-1)[&rate=5.63123258025413E-4]:6.493465395067E-2,66[&rate=5.63123258025413E-4]:2.789568515658E-1)[&rate=5.63123258025413E-4]:3.45728970661E-2,(126[&rate=5.63123258025413E-4]:8.553450070886E-1,((120[&rate=5.63123258025413E-4]:8.036662552754E-1,(135[&rate=5.63123258025413E-4]:4.742219520355E-1,(138[&rate=5.63123258025413E-4]:2.112214477254E-1,136[&rate=5.63123258025413E-4]:7.971459841016E-2)[&rate=5.63123258025413E-4]:4.630005043102E-1)[&rate=5.63123258025413E-4]:7.738950871938E-2)[&rate=5.63123258025413E-4]:9.388756172927E-2,119[&rate=5.63123258025413E-4]:9.934442279635E-1)[&rate=5.63123258025413E-4]:6.476033017688E-1)[&rate=5.63123258025413E-4]:7.053589312282E-1)[&rate=5.63123258025413E-4]:5.906361730986E-1,33[&rate=5.63123258025413E-4]:2.471386693601E-2)[&rate=5.63123258025413E-4]:1.519270719541E-2,((((((16[&rate=5.63123258025413E-4]:2.515327809126E0,147[&rate=5.63123258025413E-4]:4.872119321893E-1)[&rate=5.63123258025413E-4]:2.690651431208E-2,((((2[&rate=5.63123258025413E-4]:9.044183965141E-1,((22[&rate=5.63123258025413E-4]:3.139178218998E-1,27[&rate=5.63123258025413E-4]:3.303561780642E-1)[&rate=5.63123258025413E-4]:5.793178487815E-1,((26[&rate=5.63123258025413E-4]:6.488430424869E-1,(7[&rate=5.63123258025413E-4]:3.125210289939E-1,8[&rate=5.63123258025413E-4]:3.125210289939E-1)[&rate=5.63123258025413E-4]:2.294726984245E-1)[&rate=5.63123258025413E-4]:1.954966494695E-1,31[&rate=5.63123258025413E-4]:8.881753083948E-1)[&rate=5.63123258025413E-4]:5.985488283456E-2)[&rate=5.63123258025413E-4]:1.837854655588E-1)[&rate=5.63123258025413E-4]:1.432178736983E0,146[&rate=5.63123258025413E-4]:5.000899099024E-1)[&rate=5.63123258025413E-4]:5.284308546166E-2,(40[&rate=5.63123258025413E-4]:3.485381606921E-1,(101[&rate=5.63123258025413E-4]:7.764093113219E-1,(((6[&rate=5.63123258025413E-4]:7.139649896777E-1,((10[&rate=5.63123258025413E-4]:4.566547439206E-1,15[&rate=5.63123258025413E-4]:4.950109083041E-1)[&rate=5.63123258025413E-4]:2.58046318293E-1,18[&rate=5.63123258025413E-4]:7.612764046794E-1)[&rate=5.63123258025413E-4]:1.570228362848E-2)[&rate=5.63123258025413E-4]:7.816300238715E-1,((102[&rate=5.63123258025413E-4]:1.948970084534E-1,(((1[&rate=5.63123258025413E-4]:3.453186070968E-2,(28[&rate=5.63123258025413E-4]:6.316801108671E-1,21[&rate=5.63123258025413E-4]:6.070225766207E-1)[&rate=5.63123258025413E-4]:1.891531197055E-1)[&rate=5.63123258025413E-4]:7.021042730196E-3,24[&rate=5.63123258025413E-4]:8.223748212481E-1)[&rate=5.63123258025413E-4]:4.921452485696E-1,(((25[&rate=5.63123258025413E-4]:5.018685174714E-1,20[&rate=5.63123258025413E-4]:4.826904352796E-1)[&rate=5.63123258025413E-4]:3.2023508092E-1,23[&rate=5.63123258025413E-4]:8.111446942817E-1)[&rate=5.63123258025413E-4]:2.09759819649E-1,(140[&rate=5.63123258025413E-4]:7.271945242151E-1,11[&rate=5.63123258025413E-4]:7.463726064069E-1)[&rate=5.63123258025413E-4]:1.896004006746E-1)[&rate=5.63123258025413E-4]:2.826566517773E-1)[&rate=5.63123258025413E-4]:4.202077425205E-2)[&rate=5.63123258025413E-4]:1.732321803193E-1,((142[&rate=5.63123258025413E-4]:3.106071114095E-1,(141[&rate=5.63123258025413E-4]:1.082483944138E-1,(145[&rate=5.63123258025413E-4]:1.051160016482E-1,144[&rate=5.63123258025413E-4]:9.963654959329E-2)[&rate=5.63123258025413E-4]:5.872118793123E-3)[&rate=5.63123258025413E-4]:1.996189909682E-1)[&rate=5.63123258025413E-4]:1.247179003152E0,((((17[&rate=5.63123258025413E-4]:5.751126973369E-1,14[&rate=5.63123258025413E-4]:5.367565329532E-1)[&rate=5.63123258025413E-4]:2.503608277328E-1,((113[&rate=5.63123258025413E-4]:7.320847856573E-1,(30[&rate=5.63123258025413E-4]:4.189800637528E-1,4[&rate=5.63123258025413E-4]:2.463773240268E-1)[&rate=5.63123258025413E-4]:4.281732150553E-1)[&rate=5.63123258025413E-4]:6.56235451243E-3,(117[&rate=5.63123258025413E-4]:5.223519297516E-1,9[&rate=5.63123258025413E-4]:5.11393025642E-1)[&rate=5.63123258025413E-4]:2.190349364457E-1)[&rate=5.63123258025413E-4]:4.847022051628E-2)[&rate=5.63123258025413E-4]:1.356889221643E-1,(110[&rate=5.63123258025413E-4]:7.096014850068E-1,105[&rate=5.63123258025413E-4]:6.876836767877E-1)[&rate=5.63123258025413E-4]:2.077253457888E-1)[&rate=5.63123258025413E-4]:2.223528691164E-1,((((108[&rate=5.63123258025413E-4]:4.344924104812E-1,107[&rate=5.63123258025413E-4]:4.372321365086E-1)[&rate=5.63123258025413E-4]:3.843551071241E-1,116[&rate=5.63123258025413E-4]:7.613132710299E-1)[&rate=5.63123258025413E-4]:1.370298473225E-1,((109[&rate=5.63123258025413E-4]:7.680573087396E-1,112[&rate=5.63123258025413E-4]:7.70797034767E-1)[&rate=5.63123258025413E-4]:2.014002385559E-2,(104[&rate=5.63123258025413E-4]:1.82496948657E-1,114[&rate=5.63123258025413E-4]:1.222229760542E-1)[&rate=5.63123258025413E-4]:5.865223017465E-1)[&rate=5.63123258025413E-4]:1.895978405517E-1)[&rate=5.63123258025413E-4]:1.286987627539E-1,(((148[&rate=5.63123258025413E-4]:2.652970540907E-1,143[&rate=5.63123258025413E-4]:2.625573280633E-1)[&rate=5.63123258025413E-4]:6.445047878044E-1,((111[&rate=5.63123258025413E-4]:2.491736989242E-2,139[&rate=5.63123258025413E-4]:2.002598356458E-1)[&rate=5.63123258025413E-4]:6.864882415051E-1,106[&rate=5.63123258025413E-4]:6.949672552331E-1)[&rate=5.63123258025413E-4]:2.36752394881E-1)[&rate=5.63123258025413E-4]:5.942459026391E-2,(115[&rate=5.63123258025413E-4]:6.452351320566E-1,(13[&rate=5.63123258025413E-4]:6.409627900908E-1,19[&rate=5.63123258025413E-4]:6.793189544745E-1)[&rate=5.63123258025413E-4]:8.646412278763E-2)[&rate=5.63123258025413E-4]:2.856351357188E-1)[&rate=5.63123258025413E-4]:9.617161333091E-2)[&rate=5.63123258025413E-4]:3.592549003863E-2)[&rate=5.63123258025413E-4]:2.400242228684E-1)[&rate=5.63123258025413E-4]:5.691841667714E-2)[&rate=5.63123258025413E-4]:7.815075628338E-2)[&rate=5.63123258025413E-4]:4.734459052598E-3,(((89[&rate=5.63123258025413E-4]:2.270650494523E-1,88[&rate=5.63123258025413E-4]:2.133664193153E-1)[&rate=5.63123258025413E-4]:9.037734576232E-2,((87[&rate=5.63123258025413E-4]:2.130849438148E-1,((90[&rate=5.63123258025413E-4]:3.805398950834E-2,91[&rate=5.63123258025413E-4]:3.805398950834E-2)[&rate=5.63123258025413E-4]:3.556474847086E-2,92[&rate=5.63123258025413E-4]:7.36187379792E-2)[&rate=5.63123258025413E-4]:1.531648359727E-1)[&rate=5.63123258025413E-4]:6.308521699302E-3,((93[&rate=5.63123258025413E-4]:1.870389000681E-1,(86[&rate=5.63123258025413E-4]:4.434461307769E-2,84[&rate=5.63123258025413E-4]:4.434461307769E-2)[&rate=5.63123258025413E-4]:1.289956568534E-1)[&rate=5.63123258025413E-4]:9.929855824159E-3,(83[&rate=5.63123258025413E-4]:1.732661072033E-1,85[&rate=5.63123258025413E-4]:1.732661072033E-1)[&rate=5.63123258025413E-4]:1.00040185519E-2)[&rate=5.63123258025413E-4]:3.612333975891E-2)[&rate=5.63123258025413E-4]:8.435029956347E-2)[&rate=5.63123258025413E-4]:9.24076558565E-1,3[&rate=5.63123258025413E-4]:6.880942962455E-1)[&rate=5.63123258025413E-4]:7.601803818358E-1)[&rate=5.63123258025413E-4]:3.308743592682E-1)[&rate=5.63123258025413E-4]:5.45293008364E-1)[&rate=5.63123258025413E-4]:8.417625543707E-2)[&rate=5.63123258025413E-4]:2.29499977603E-2,97[&rate=5.63123258025413E-4]:3.846261625233E-1)[&rate=5.63123258025413E-4]:1.076983431588E-3)[&rate=5.63123258025413E-4]:7.121554216626E-2,39[&rate=5.63123258025413E-4]:5.279569394873E-1)[&rate=5.63123258025413E-4]:4.066808251374E-1,(((99[&rate=5.63123258025413E-4]:4.50758413914E-1,96[&rate=5.63123258025413E-4]:4.152392882312E-1)[&rate=5.63123258025413E-4]:2.235422160365E-1,98[&rate=5.63123258025413E-4]:6.524427064533E-1)[&rate=5.63123258025413E-4]:2.85308445139E-1,(95[&rate=5.63123258025413E-4]:5.277562386332E-1,(94[&rate=5.63123258025413E-4]:3.194123751473E-1,100[&rate=5.63123258025413E-4]:3.194123751473E-1)[&rate=5.63123258025413E-4]:1.236444099338E-1)[&rate=5.63123258025413E-4]:4.209238747078E-1)[&rate=5.63123258025413E-4]:1.253019135788E-1)[&rate=5.63123258025413E-4]:1.542904219686E-1,38[&rate=5.63123258025413E-4]:1.020622175664E0)[&rate=5.63123258025413E-4]:3.185657864735E-1,(((((69[&rate=5.63123258025413E-4]:7.831790227005E-1,(((129[&rate=5.63123258025413E-4]:2.081223885761E-1,132[&rate=5.63123258025413E-4]:2.108621146034E-1)[&rate=5.63123258025413E-4]:9.267628944892E-2,(131[&rate=5.63123258025413E-4]:1.661022355163E-1,130[&rate=5.63123258025413E-4]:1.63362509489E-1)[&rate=5.63123258025413E-4]:1.37436168536E-1)[&rate=5.63123258025413E-4]:1.790495294106E-1,118[&rate=5.63123258025413E-4]:6.168345088056E-1)[&rate=5.63123258025413E-4]:1.553856097853E-1)[&rate=5.63123258025413E-4]:5.547056159339E-1,128[&rate=5.63123258025413E-4]:1.187199707127E0)[&rate=5.63123258025413E-4]:5.130237956327E-1,(((51[&rate=5.63123258025413E-4]:5.311281807561E-1,((46[&rate=5.63123258025413E-4]:3.184717981915E-1,(48[&rate=5.63123258025413E-4]:2.783510604476E-1,(42[&rate=5.63123258025413E-4]:1.394030021608E-1,41[&rate=5.63123258025413E-4]:1.339385212866E-1)[&rate=5.63123258025413E-4]:1.006966921665E-1)[&rate=5.63123258025413E-4]:2.919177599543E-2)[&rate=5.63123258025413E-4]:4.990349462005E-2,43[&rate=5.63123258025413E-4]:3.683752928115E-1)[&rate=5.63123258025413E-4]:1.900752923161E-1)[&rate=5.63123258025413E-4]:1.176650391529E-2,(49[&rate=5.63123258025413E-4]:2.767601739711E-1,50[&rate=5.63123258025413E-4]:2.767601739711E-1)[&rate=5.63123258025413E-4]:2.606700298261E-1)[&rate=5.63123258025413E-4]:8.468255603874E-2,(45[&rate=5.63123258025413E-4]:5.763951996465E-1,(44[&rate=5.63123258025413E-4]:3.868678945549E-1,47[&rate=5.63123258025413E-4]:3.923323754292E-1)[&rate=5.63123258025413E-4]:1.922595455286E-1)[&rate=5.63123258025413E-4]:7.03077241238E-2)[&rate=5.63123258025413E-4]:2.801243666985E-1)[&rate=5.63123258025413E-4]:6.433501099947E-3,((62[&rate=5.63123258025413E-4]:6.517695878721E-1,(65[&rate=5.63123258025413E-4]:3.991546319152E-1,(64[&rate=5.63123258025413E-4]:3.841182775346E-1,60[&rate=5.63123258025413E-4]:2.334333460279E-1)[&rate=5.63123258025413E-4]:1.657212858873E-1)[&rate=5.63123258025413E-4]:6.083413403912E-2)[&rate=5.63123258025413E-4]:1.808984698325E-1,(61[&rate=5.63123258025413E-4]:2.646958043952E-1,63[&rate=5.63123258025413E-4]:2.235999139841E-1)[&rate=5.63123258025413E-4]:5.679722533094E-1)[&rate=5.63123258025413E-4]:1.013714973553E0)[&rate=5.63123258025413E-4]:2.134801957554E-1,(36[&rate=5.63123258025413E-4]:3.258297338315E-1,(35[&rate=5.63123258025413E-4]:9.752573501255E-2,(127[&rate=5.63123258025413E-4]:1.643707598988E0,121[&rate=5.63123258025413E-4]:1.202611708577E0)[&rate=5.63123258025413E-4]:1.020941423695E0)[&rate=5.63123258025413E-4]:1.817286563532E-1)[&rate=5.63123258025413E-4]:1.12115684962E-1)[&rate=5.63123258025413E-4]:3.454524392945E-1)[&rate=5.63123258025413E-4]:1.825361133037E-1)[&rate=5.63123258025413E-4]:2.146093129177E-2,((32[&rate=5.63123258025413E-4]:5.125518241966E-4,34[&rate=5.63123258025413E-4]:2.243036004328E-2)[&rate=5.63123258025413E-4]:1.581804139583E-2,(((((37[&rate=5.63123258025413E-4]:3.491611563179E-1,((54[&rate=5.63123258025413E-4]:1.600841758593E-1,58[&rate=5.63123258025413E-4]:2.174612250396E-1)[&rate=5.63123258025413E-4]:3.080056994908E-2,57[&rate=5.63123258025413E-4]:2.318683523657E-1)[&rate=5.63123258025413E-4]:8.177367826911E-2)[&rate=5.63123258025413E-4]:2.510168535607E-2,(56[&rate=5.63123258025413E-4]:2.07011396726E-1,55[&rate=5.63123258025413E-4]:2.07011396726E-1)[&rate=5.63123258025413E-4]:1.208033575162E-1)[&rate=5.63123258025413E-4]:4.914594155277E-2,59[&rate=5.63123258025413E-4]:3.851574171065E-1)[&rate=5.63123258025413E-4]:1.631416884886E-1,68[&rate=5.63123258025413E-4]:4.991187777262E-1)[&rate=5.63123258025413E-4]:8.29685869811E-1,(((103[&rate=5.63123258025413E-4]:6.133626218015E-1,((12[&rate=5.63123258025413E-4]:2.448367134386E-1,5[&rate=5.63123258025413E-4]:2.064805490552E-1)[&rate=5.63123258025413E-4]:1.136569011017E-1,29[&rate=5.63123258025413E-4]:4.653429296088E-1)[&rate=5.63123258025413E-4]:3.808964045215E-1)[&rate=5.63123258025413E-4]:1.883309963174E0,(((53[&rate=5.63123258025413E-4]:5.521202502221E-1,52[&rate=5.63123258025413E-4]:5.603169715334E-1)[&rate=5.63123258025413E-4]:8.859712972065E-2,((75[&rate=5.63123258025413E-4]:6.974950862325E-1,((70[&rate=5.63123258025413E-4]:4.598859939302E-1,76[&rate=5.63123258025413E-4]:4.982421583137E-1)[&rate=5.63123258025413E-4]:1.029708772002E-2,74[&rate=5.63123258025413E-4]:5.085392460337E-1)[&rate=5.63123258025413E-4]:1.889558401988E-1)[&rate=5.63123258025413E-4]:4.627402662652E-2,(((82[&rate=5.63123258025413E-4]:2.495087989361E-1,79[&rate=5.63123258025413E-4]:2.41289620854E-1)[&rate=5.63123258025413E-4]:6.973654206096E-2,(78[&rate=5.63123258025413E-4]:1.223510866684E-1,72[&rate=5.63123258025413E-4]:1.004332784491E-1)[&rate=5.63123258025413E-4]:1.886750762466E-1)[&rate=5.63123258025413E-4]:1.631395474294E-1,(((81[&rate=5.63123258025413E-4]:9.647433620732E-2,80[&rate=5.63123258025413E-4]:9.647433620732E-2)[&rate=5.63123258025413E-4]:2.067107837271E-1,(73[&rate=5.63123258025413E-4]:3.368947543932E-1,71[&rate=5.63123258025413E-4]:2.684016037083E-1)[&rate=5.63123258025413E-4]:1.560543403442E-2)[&rate=5.63123258025413E-4]:7.768276413679E-2,77[&rate=5.63123258025413E-4]:4.247035005097E-1)[&rate=5.63123258025413E-4]:8.507864819079E-2)[&rate=5.63123258025413E-4]:2.285075121039E-1)[&rate=5.63123258025413E-4]:6.434113256958E-1)[&rate=5.63123258025413E-4]:1.571257687661E-1,(134[&rate=5.63123258025413E-4]:6.405973215062E-1,(137[&rate=5.63123258025413E-4]:6.131539036234E-1,133[&rate=5.63123258025413E-4]:5.720580132124E-1)[&rate=5.63123258025413E-4]:9.867629459501E-2)[&rate=5.63123258025413E-4]:9.091883378696E-1)[&rate=5.63123258025413E-4]:2.633898039399E-2)[&rate=5.63123258025413E-4]:5.056940150384E-1,125[&rate=5.63123258025413E-4]:1.11949363048E0)[&rate=5.63123258025413E-4]:3.759776837239E-1)[&rate=5.63123258025413E-4]:1.201780903043E-1)[&rate=5.63123258025413E-4]:3.955746014845E-2);
tree STATE_85230000 [&joint=-20982.01910316603,lnP=-20982.01910316603] = [&R] (((((((((134[&rate=5.127955002777499E-4]:6.601641756437E-1,133[&rate=5.127955002777499E-4]:6.903011619449E-1)[&rate=5.127955002777499E-4]:1.540643002894E-1,137[&rate=5.127955002777499E-4]:8.854613526453E-1)[&rate=5.127955002777499E-4]:6.077815780156E-1,(53[&rate=5.127955002777499E-4]:5.543477326276E-1,((103[&rate=5.127955002777499E-4]:7.354572852401E-1,((12[&rate=5.127955002777499E-4]:2.344711604122E-1,5[&rate=5.127955002777499E-4]:1.961149960287E-1)[&rate=5.127955002777499E-4]:1.803616774958E-1,29[&rate=5.127955002777499E-4]:5.216821529765E-1)[&rate=5.127955002777499E-4]:4.466518445924E-1)[&rate=5.127955002777499E-4]:1.330221979797E0,52[&rate=5.127955002777499E-4]:4.01385530476E-1)[&rate=5.127955002777499E-4]:1.61158923463E-1)[&rate=5.127955002777499E-4]:1.15719810654E-1)[&rate=5.127955002777499E-4]:1.033816055917E-2,((75[&rate=5.127955002777499E-4]:5.184421860453E-1,((76[&rate=5.127955002777499E-4]:3.836667880225E-1,74[&rate=5.127955002777499E-4]:3.836667880225E-1)[&rate=5.127955002777499E-4]:2.897227586503E-2,70[&rate=5.127955002777499E-4]:3.742828995041E-1)[&rate=5.127955002777499E-4]:1.058031221578E-1)[&rate=5.127955002777499E-4]:3.066173881254E-1,(((81[&rate=5.127955002777499E-4]:3.190278610674E-1,80[&rate=5.127955002777499E-4]:3.190278610674E-1)[&rate=5.127955002777499E-4]:1.09306996041E-1,((79[&rate=5.127955002777499E-4]:3.05968558954E-1,(72[&rate=5.127955002777499E-4]:1.459405711591E-2,78[&rate=5.127955002777499E-4]:3.651186533523E-2)[&rate=5.127955002777499E-4]:2.694566936188E-1)[&rate=5.127955002777499E-4]:4.007941890057E-2,82[&rate=5.127955002777499E-4]:3.542671559366E-1)[&rate=5.127955002777499E-4]:9.050605733612E-2)[&rate=5.127955002777499E-4]:1.375930978698E-1,((73[&rate=5.127955002777499E-4]:5.056369206747E-1,71[&rate=5.127955002777499E-4]:4.371437699898E-1)[&rate=5.127955002777499E-4]:8.200494944734E-2,77[&rate=5.127955002777499E-4]:5.821624180673E-1)[&rate=5.127955002777499E-4]:2.760115334926E-2)[&rate=5.127955002777499E-4]:2.098165506994E-1)[&rate=5.127955002777499E-4]:6.018091882822E-1)[&rate=5.127955002777499E-4]:6.142366834708E-1,125[&rate=5.127955002777499E-4]:1.08425987365E0)[&rate=5.127955002777499E-4]:2.581377567873E-1,((59[&rate=5.127955002777499E-4]:5.795635767411E-1,((57[&rate=5.127955002777499E-4]:6.599017520986E-2,58[&rate=5.127955002777499E-4]:8.238361783284E-2)[&rate=5.127955002777499E-4]:3.286035335727E-1,(37[&rate=5.127955002777499E-4]:4.207790543356E-1,((56[&rate=5.127955002777499E-4]:3.161064881815E-1,55[&rate=5.127955002777499E-4]:3.161064881815E-1)[&rate=5.127955002777499E-4]:5.093555822214E-2,54[&rate=5.127955002777499E-4]:3.36987401595E-1)[&rate=5.127955002777499E-4]:7.288920500115E-3)[&rate=5.127955002777499E-4]:9.333780130138E-3)[&rate=5.127955002777499E-4]:1.877021083957E-1)[&rate=5.127955002777499E-4]:4.187520613352E-1,68[&rate=5.127955002777499E-4]:9.491353102074E-1)[&rate=5.127955002777499E-4]:2.265956535636E-1)[&rate=5.127955002777499E-4]:2.587688766082E-1,(((67[&rate=5.127955002777499E-4]:3.270474302043E-1,((123[&rate=5.127955002777499E-4]:3.006866694125E-1,122[&rate=5.127955002777499E-4]:3.006866694125E-1)[&rate=5.127955002777499E-4]:1.150903661549E-1,124[&rate=5.127955002777499E-4]:4.130447951303E-1)[&rate=5.127955002777499E-4]:4.125429449775E-1)[&rate=5.127955002777499E-4]:5.214926220815E-2,(66[&rate=5.127955002777499E-4]:3.241587494148E-1,((120[&rate=5.127955002777499E-4]:8.640838765677E-1,(((138[&rate=5.127955002777499E-4]:2.511870014978E-1,136[&rate=5.127955002777499E-4]:1.196801521826E-1)[&rate=5.127955002777499E-4]:3.663596696358E-1,135[&rate=5.127955002777499E-4]:4.175466711335E-1)[&rate=5.127955002777499E-4]:1.87023131924E-1,119[&rate=5.127955002777499E-4]:9.525150085369E-1)[&rate=5.127955002777499E-4]:7.459278989627E-3)[&rate=5.127955002777499E-4]:1.262241201433E0,126[&rate=5.127955002777499E-4]:1.436512966315E0)[&rate=5.127955002777499E-4]:1.348199727844E-1)[&rate=5.127955002777499E-4]:5.503794299767E-2)[&rate=5.127955002777499E-4]:4.861789465096E-1,((((40[&rate=5.127955002777499E-4]:6.525771184172E-1,((98[&rate=5.127955002777499E-4]:6.789596454338E-1,(95[&rate=5.127955002777499E-4]:6.330955084249E-1,(94[&rate=5.127955002777499E-4]:1.137453409834E-1,100[&rate=5.127955002777499E-4]:1.137453409834E-1)[&rate=5.127955002777499E-4]:4.346507138895E-1)[&rate=5.127955002777499E-4]:5.679309875766E-2)[&rate=5.127955002777499E-4]:2.681041398908E-2,(99[&rate=5.127955002777499E-4]:6.575876949061E-1,96[&rate=5.127955002777499E-4]:6.220685692232E-1)[&rate=5.127955002777499E-4]:7.004028801403E-2)[&rate=5.127955002777499E-4]:7.522235954058E-2)[&rate=5.127955002777499E-4]:9.377398284642E-3,(((26[&rate=5.127955002777499E-4]:7.335214949187E-1,(7[&rate=5.127955002777499E-4]:2.991354978437E-1,8[&rate=5.127955002777499E-4]:2.991354978437E-1)[&rate=5.127955002777499E-4]:3.275366820064E-1)[&rate=5.127955002777499E-4]:1.130684660462E-1,(31[&rate=5.127955002777499E-4]:8.721702798887E-1,(2[&rate=5.127955002777499E-4]:6.128961025348E-1,(22[&rate=5.127955002777499E-4]:4.26417269373E-1,27[&rate=5.127955002777499E-4]:4.428556255373E-1)[&rate=5.127955002777499E-4]:3.590815728879E-1)[&rate=5.127955002777499E-4]:3.187691707976E-2)[&rate=5.127955002777499E-4]:1.825529751455E-2)[&rate=5.127955002777499E-4]:1.844714818675E0,(((146[&rate=5.127955002777499E-4]:5.823440199671E-1,147[&rate=5.127955002777499E-4]:5.195024899125E-1)[&rate=5.127955002777499E-4]:2.490741589591E-2,39[&rate=5.127955002777499E-4]:4.87032856628E-1)[&rate=5.127955002777499E-4]:6.080343889187E-2,(97[&rate=5.127955002777499E-4]:4.213418895495E-1,((101[&rate=5.127955002777499E-4]:8.803197603402E-1,(((3[&rate=5.127955002777499E-4]:8.182259673534E-1,((((90[&rate=5.127955002777499E-4]:5.111890332497E-2,91[&rate=5.127955002777499E-4]:5.111890332497E-2)[&rate=5.127955002777499E-4]:3.88727059983E-2,92[&rate=5.127955002777499E-4]:8.999160932327E-2)[&rate=5.127955002777499E-4]:5.129347841992E-2,(87[&rate=5.127955002777499E-4]:9.352280429881E-2,(((86[&rate=5.127955002777499E-4]:1.49632741538E-2,83[&rate=5.127955002777499E-4]:1.49632741538E-2)[&rate=5.127955002777499E-4]:2.912356042173E-2,(93[&rate=5.127955002777499E-4]:2.801372761043E-2,84[&rate=5.127955002777499E-4]:1.431509747341E-2)[&rate=5.127955002777499E-4]:2.977173710211E-2)[&rate=5.127955002777499E-4]:2.280828990564E-2,85[&rate=5.127955002777499E-4]:6.689512448116E-2)[&rate=5.127955002777499E-4]:2.662767981765E-2)[&rate=5.127955002777499E-4]:3.406365330736E-2)[&rate=5.127955002777499E-4]:9.552596345574E-2,(89[&rate=5.127955002777499E-4]:8.878531246135E-2,88[&rate=5.127955002777499E-4]:7.508668232433E-2)[&rate=5.127955002777499E-4]:1.480257387376E-1)[&rate=5.127955002777499E-4]:1.134839573689E0)[&rate=5.127955002777499E-4]:5.17886331986E-1,((6[&rate=5.127955002777499E-4]:4.829051363549E-1,(10[&rate=5.127955002777499E-4]:2.875604414746E-1,15[&rate=5.127955002777499E-4]:3.25916605858E-1)[&rate=5.127955002777499E-4]:2.117830510447E-1)[&rate=5.127955002777499E-4]:3.072219552192E-1,18[&rate=5.127955002777499E-4]:8.531407902043E-1)[&rate=5.127955002777499E-4]:5.980400022857E-1)[&rate=5.127955002777499E-4]:1.393895686909E-1,(((((113[&rate=5.127955002777499E-4]:8.573002078062E-1,(30[&rate=5.127955002777499E-4]:4.1447670613E-1,4[&rate=5.127955002777499E-4]:2.418739664039E-1)[&rate=5.127955002777499E-4]:5.578919948271E-1)[&rate=5.127955002777499E-4]:1.183938149514E-2,(9[&rate=5.127955002777499E-4]:8.179205550475E-1,(17[&rate=5.127955002777499E-4]:3.755052850596E-1,14[&rate=5.127955002777499E-4]:3.371491206759E-1)[&rate=5.127955002777499E-4]:4.889906124537E-1)[&rate=5.127955002777499E-4]:4.299985617177E-2)[&rate=5.127955002777499E-4]:2.023459170363E-1,((110[&rate=5.127955002777499E-4]:8.201780111951E-1,117[&rate=5.127955002777499E-4]:8.283971892774E-1)[&rate=5.127955002777499E-4]:2.586297573135E-2,105[&rate=5.127955002777499E-4]:8.241231787074E-1)[&rate=5.127955002777499E-4]:2.199650673564E-1)[&rate=5.127955002777499E-4]:3.403497981661E-1,(((148[&rate=5.127955002777499E-4]:4.127727784532E-1,143[&rate=5.127955002777499E-4]:4.100330524259E-1)[&rate=5.127955002777499E-4]:3.659604390518E-1,(106[&rate=5.127955002777499E-4]:3.104704180927E-1,(111[&rate=5.127955002777499E-4]:3.202283247393E-1,139[&rate=5.127955002777499E-4]:4.955707904927E-1)[&rate=5.127955002777499E-4]:6.680449517832E-3)[&rate=5.127955002777499E-4]:4.901806076313E-1)[&rate=5.127955002777499E-4]:2.371103918158E-1,(((109[&rate=5.127955002777499E-4]:6.095300673486E-1,112[&rate=5.127955002777499E-4]:6.122697933759E-1)[&rate=5.127955002777499E-4]:2.093974603783E-1,(((108[&rate=5.127955002777499E-4]:1.4514987294E-1,107[&rate=5.127955002777499E-4]:1.478895989674E-1)[&rate=5.127955002777499E-4]:2.082358342542E-1,116[&rate=5.127955002777499E-4]:2.958514606188E-1)[&rate=5.127955002777499E-4]:9.463458066875E-2,(104[&rate=5.127955002777499E-4]:1.772719697509E-1,114[&rate=5.127955002777499E-4]:1.169979971482E-1)[&rate=5.127955002777499E-4]:2.734880441394E-1)[&rate=5.127955002777499E-4]:3.489894316448E-1)[&rate=5.127955002777499E-4]:2.242718489751E-1,(115[&rate=5.127955002777499E-4]:7.391924667823E-1,(19[&rate=5.127955002777499E-4]:5.096738825469E-1,13[&rate=5.127955002777499E-4]:4.713177181633E-1)[&rate=5.127955002777499E-4]:3.500665294409E-1)[&rate=5.127955002777499E-4]:2.245548551252E-1)[&rate=5.127955002777499E-4]:1.374012302965E-2)[&rate=5.127955002777499E-4]:3.521560787448E-1)[&rate=5.127955002777499E-4]:9.749539513748E-2,((102[&rate=5.127955002777499E-4]:3.146759146362E-1,((((28[&rate=5.127955002777499E-4]:5.480230539039E-1,21[&rate=5.127955002777499E-4]:5.233655196574E-1)[&rate=5.127955002777499E-4]:3.400587192241E-1,1[&rate=5.127955002777499E-4]:1.01780403265E-1)[&rate=5.127955002777499E-4]:8.898429995353E-2,24[&rate=5.127955002777499E-4]:9.715866210268E-1)[&rate=5.127955002777499E-4]:4.400600039344E-1,(((25[&rate=5.127955002777499E-4]:7.601364229228E-1,20[&rate=5.127955002777499E-4]:7.40958340731E-1)[&rate=5.127955002777499E-4]:1.407224575824E-1,23[&rate=5.127955002777499E-4]:8.898999763955E-1)[&rate=5.127955002777499E-4]:3.675355310163E-2,(140[&rate=5.127955002777499E-4]:4.737755454078E-1,11[&rate=5.127955002777499E-4]:4.929536275995E-1)[&rate=5.127955002777499E-4]:3.487683950484E-1)[&rate=5.127955002777499E-4]:4.740341913543E-1)[&rate=5.127955002777499E-4]:6.467312529144E-2)[&rate=5.127955002777499E-4]:3.941013243773E-2,(142[&rate=5.127955002777499E-4]:7.055242910612E-1,(145[&rate=5.127955002777499E-4]:4.713421425956E-1,(141[&rate=5.127955002777499E-4]:4.633749207221E-1,144[&rate=5.127955002777499E-4]:4.606351946947E-1)[&rate=5.127955002777499E-4]:5.227495845975E-3)[&rate=5.127955002777499E-4]:2.341821484656E-1)[&rate=5.127955002777499E-4]:8.951370984786E-1)[&rate=5.127955002777499E-4]:8.127204982772E-2)[&rate=5.127955002777499E-4]:4.28834971559E-2)[&rate=5.127955002777499E-4]:4.075576183376E-1)[&rate=5.127955002777499E-4]:4.189900094382E-1,16[&rate=5.127955002777499E-4]:2.411638536902E0)[&rate=5.127955002777499E-4]:1.662345301311E-1)[&rate=5.127955002777499E-4]:5.545615460419E-2)[&rate=5.127955002777499E-4]:3.181037454942E-3)[&rate=5.127955002777499E-4]:1.10937183727E-1)[&rate=5.127955002777499E-4]:2.847099548195E-1,38[&rate=5.127955002777499E-4]:8.783584605922E-1)[&rate=5.127955002777499E-4]:3.155913012651E-1,(((45[&rate=5.127955002777499E-4]:7.503119860124E-1,(51[&rate=5.127955002777499E-4]:6.375705031872E-1,(((44[&rate=5.127955002777499E-4]:1.676410443135E-2,47[&rate=5.127955002777499E-4]:2.22285853056E-2)[&rate=5.127955002777499E-4]:5.920275983386E-1,(((41[&rate=5.127955002777499E-4]:2.583051987409E-1,42[&rate=5.127955002777499E-4]:2.637696796152E-1)[&rate=5.127955002777499E-4]:1.565815816587E-1,48[&rate=5.127955002777499E-4]:4.586026273941E-1)[&rate=5.127955002777499E-4]:7.956583407139E-2,(43[&rate=5.127955002777499E-4]:5.467831945436E-1,46[&rate=5.127955002777499E-4]:5.467831945436E-1)[&rate=5.127955002777499E-4]:2.314228670423E-3)[&rate=5.127955002777499E-4]:6.515876043025E-2)[&rate=5.127955002777499E-4]:1.57567394643E-2,(49[&rate=5.127955002777499E-4]:4.974924569104E-1,50[&rate=5.127955002777499E-4]:4.974924569104E-1)[&rate=5.127955002777499E-4]:9.973358095236E-2)[&rate=5.127955002777499E-4]:3.487998445019E-2)[&rate=5.127955002777499E-4]:9.361579976506E-2)[&rate=5.127955002777499E-4]:6.6232440611E-2,((((64[&rate=5.127955002777499E-4]:2.990362538066E-1,(60[&rate=5.127955002777499E-4]:1.387544646397E-1,65[&rate=5.127955002777499E-4]:1.387544646397E-1)[&rate=5.127955002777499E-4]:9.596857660224E-3)[&rate=5.127955002777499E-4]:1.179760458669E-1,62[&rate=5.127955002777499E-4]:4.581081900845E-1)[&rate=5.127955002777499E-4]:4.315688893028E-1,(61[&rate=5.127955002777499E-4]:3.369799424712E-1,63[&rate=5.127955002777499E-4]:2.958840520602E-1)[&rate=5.127955002777499E-4]:5.526971369161E-1)[&rate=5.127955002777499E-4]:7.97018035532E-1,(128[&rate=5.127955002777499E-4]:1.174915382842E0,(118[&rate=5.127955002777499E-4]:6.127946830104E-1,(((132[&rate=5.127955002777499E-4]:8.123132342283E-2,129[&rate=5.127955002777499E-4]:7.849159739548E-2)[&rate=5.127955002777499E-4]:1.277668285065E-1,(131[&rate=5.127955002777499E-4]:1.050804016903E-1,130[&rate=5.127955002777499E-4]:1.02340675663E-1)[&rate=5.127955002777499E-4]:1.03917750239E-1)[&rate=5.127955002777499E-4]:2.626138359265E-1,69[&rate=5.127955002777499E-4]:6.168174673081E-1)[&rate=5.127955002777499E-4]:6.936119811967E-3)[&rate=5.127955002777499E-4]:7.018467272285E-1)[&rate=5.127955002777499E-4]:3.720537046804E-1)[&rate=5.127955002777499E-4]:4.297155139279E-2)[&rate=5.127955002777499E-4]:2.848469945603E-1,(36[&rate=5.127955002777499E-4]:3.247420200859E-1,((121[&rate=5.127955002777499E-4]:1.672569916617E0,127[&rate=5.127955002777499E-4]:2.113665807028E0)[&rate=5.127955002777499E-4]:5.027055514704E-1,35[&rate=5.127955002777499E-4]:4.924807082761E-2)[&rate=5.127955002777499E-4]:2.289186067925E-1)[&rate=5.127955002777499E-4]:6.785383256726E-2)[&rate=5.127955002777499E-4]:2.455638051544E-1)[&rate=5.127955002777499E-4]:2.737913235803E-1)[&rate=5.127955002777499E-4]:2.140356368478E-2)[&rate=5.127955002777499E-4]:1.897880029546E-2,(34[&rate=5.127955002777499E-4]:3.209125871913E-2,32[&rate=5.127955002777499E-4]:1.017345050004E-2)[&rate=5.127955002777499E-4]:1.065304555314E-2)[&rate=5.127955002777499E-4]:5.879464676579E-3,33[&rate=5.127955002777499E-4]:3.218541278448E-2);
tree STATE_85320000 [&joint=-20977.835319359372,lnP=-20977.835319359372] = [&R] ((((((((39[&rate=5.596454925180458E-4]:3.479299386447E-1,((147[&rate=5.596454925180458E-4]:3.81995493247E-1,((2[&rate=5.596454925180458E-4]:8.065394582302E-1,(((22[&rate=5.596454925180458E-4]:5.484107765612E-1,27[&rate=5.596454925180458E-4]:5.648491327256E-1)[&rate=5.596454925180458E-4]:3.204098310066E-1,(26[&rate=5.596454925180458E-4]:5.722915354786E-1,(7[&rate=5.596454925180458E-4]:6.804040935116E-2,8[&rate=5.596454925180458E-4]:6.804040935116E-2)[&rate=5.596454925180458E-4]:3.974018110589E-1)[&rate=5.596454925180458E-4]:3.074879761989E-1)[&rate=5.596454925180458E-4]:6.7393748442E-2,31[&rate=5.596454925180458E-4]:9.910088765579E-1)[&rate=5.596454925180458E-4]:4.292784194639E-2)[&rate=5.596454925180458E-4]:1.453583726049E0,101[&rate=5.596454925180458E-4]:1.276561540444E0)[&rate=5.596454925180458E-4]:2.122106261643E-2)[&rate=5.596454925180458E-4]:1.773296405996E-2,(((((((90[&rate=5.596454925180458E-4]:4.350208136645E-2,91[&rate=5.596454925180458E-4]:4.350208136645E-2)[&rate=5.596454925180458E-4]:5.771005567765E-2,92[&rate=5.596454925180458E-4]:1.012121370441E-1)[&rate=5.596454925180458E-4]:7.490180531011E-2,87[&rate=5.596454925180458E-4]:1.624153122172E-1)[&rate=5.596454925180458E-4]:1.151842949527E-2,((85[&rate=5.596454925180458E-4]:1.612518559831E-1,(86[&rate=5.596454925180458E-4]:8.988045923389E-2,83[&rate=5.596454925180458E-4]:8.988045923389E-2)[&rate=5.596454925180458E-4]:7.137139674918E-2)[&rate=5.596454925180458E-4]:8.489971219038E-3,(93[&rate=5.596454925180458E-4]:8.129686353888E-2,84[&rate=5.596454925180458E-4]:6.759823340187E-2)[&rate=5.596454925180458E-4]:1.021435938002E-1)[&rate=5.596454925180458E-4]:4.191914510363E-3)[&rate=5.596454925180458E-4]:3.484593256444E-2,(89[&rate=5.596454925180458E-4]:9.510136092648E-2,88[&rate=5.596454925180458E-4]:8.140273078947E-2)[&rate=5.596454925180458E-4]:1.273769434874E-1)[&rate=5.596454925180458E-4]:1.722325093533E0,((6[&rate=5.596454925180458E-4]:7.13420704667E-1,((10[&rate=5.596454925180458E-4]:3.752959329395E-1,15[&rate=5.596454925180458E-4]:4.13652097323E-1)[&rate=5.596454925180458E-4]:1.593997302705E-1,18[&rate=5.596454925180458E-4]:5.812710056758E-1)[&rate=5.596454925180458E-4]:1.951633976213E-1)[&rate=5.596454925180458E-4]:7.752216459446E-2,3[&rate=5.596454925180458E-4]:7.38888074741E-1)[&rate=5.596454925180458E-4]:6.524906656721E-1)[&rate=5.596454925180458E-4]:5.70225034987E-2,((102[&rate=5.596454925180458E-4]:1.27211102288E-1,(((1[&rate=5.596454925180458E-4]:1.488761999722E-1,(21[&rate=5.596454925180458E-4]:5.373772645669E-1,28[&rate=5.596454925180458E-4]:5.620347988134E-1)[&rate=5.596454925180458E-4]:3.731427710218E-1)[&rate=5.596454925180458E-4]:3.223867017429E-2,24[&rate=5.596454925180458E-4]:9.619367879547E-1)[&rate=5.596454925180458E-4]:1.306487369335E-1,((23[&rate=5.596454925180458E-4]:5.902904705772E-1,(20[&rate=5.596454925180458E-4]:3.432089980377E-1,25[&rate=5.596454925180458E-4]:3.623870802294E-1)[&rate=5.596454925180458E-4]:2.388622944575E-1)[&rate=5.596454925180458E-4]:1.257949686985E-1,(11[&rate=5.596454925180458E-4]:4.427789828764E-1,140[&rate=5.596454925180458E-4]:4.236009006847E-1)[&rate=5.596454925180458E-4]:1.8837494955E-1)[&rate=5.596454925180458E-4]:3.655411815029E-1)[&rate=5.596454925180458E-4]:1.962694130162E-1)[&rate=5.596454925180458E-4]:1.273557384843E-1,(((((30[&rate=5.596454925180458E-4]:2.461985119877E-1,4[&rate=5.596454925180458E-4]:7.359577226167E-2)[&rate=5.596454925180458E-4]:4.00567100624E-1,9[&rate=5.596454925180458E-4]:5.234779413788E-1)[&rate=5.596454925180458E-4]:2.130671356722E-1,((117[&rate=5.596454925180458E-4]:6.499549424559E-1,113[&rate=5.596454925180458E-4]:6.472152164283E-1)[&rate=5.596454925180458E-4]:6.343115627075E-2,((17[&rate=5.596454925180458E-4]:5.575479369723E-1,14[&rate=5.596454925180458E-4]:5.191917725886E-1)[&rate=5.596454925180458E-4]:1.421917682985E-1,(110[&rate=5.596454925180458E-4]:5.644086001339E-1,105[&rate=5.596454925180458E-4]:5.424907919149E-1)[&rate=5.596454925180458E-4]:9.149548869844E-2)[&rate=5.596454925180458E-4]:4.926283181197E-2)[&rate=5.596454925180458E-4]:3.411788243406E-2)[&rate=5.596454925180458E-4]:4.26684615388E-1,(((108[&rate=5.596454925180458E-4]:5.512618959516E-1,(109[&rate=5.596454925180458E-4]:4.598283173342E-1,((112[&rate=5.596454925180458E-4]:3.121802701029E-1,(104[&rate=5.596454925180458E-4]:7.377973854715E-2,114[&rate=5.596454925180458E-4]:1.350576594438E-2)[&rate=5.596454925180458E-4]:2.164827233367E-1)[&rate=5.596454925180458E-4]:1.41424383086E-1,107[&rate=5.596454925180458E-4]:4.316868449698E-1)[&rate=5.596454925180458E-4]:8.963390172598E-3)[&rate=5.596454925180458E-4]:1.133513868366E-1)[&rate=5.596454925180458E-4]:1.753975863585E-1,(115[&rate=5.596454925180458E-4]:3.778298757622E-1,(19[&rate=5.596454925180458E-4]:3.934995801706E-1,13[&rate=5.596454925180458E-4]:3.551434157869E-1)[&rate=5.596454925180458E-4]:1.048782407972E-1)[&rate=5.596454925180458E-4]:2.912953599725E-1)[&rate=5.596454925180458E-4]:2.799361926915E-1,(((111[&rate=5.596454925180458E-4]:6.08659680397E-3,139[&rate=5.596454925180458E-4]:1.814290625573E-1)[&rate=5.596454925180458E-4]:2.685385886367E-1,106[&rate=5.596454925180458E-4]:2.581868292763E-1)[&rate=5.596454925180458E-4]:3.967760530809E-1,((148[&rate=5.596454925180458E-4]:2.197725102346E-1,143[&rate=5.596454925180458E-4]:2.170327842072E-1)[&rate=5.596454925180458E-4]:2.525047712402E-1,116[&rate=5.596454925180458E-4]:4.339211170911E-1)[&rate=5.596454925180458E-4]:1.607677926634E-1)[&rate=5.596454925180458E-4]:3.543725186716E-1)[&rate=5.596454925180458E-4]:1.401956612731E-1)[&rate=5.596454925180458E-4]:9.350935499224E-2,(142[&rate=5.596454925180458E-4]:1.442965716101E-1,((144[&rate=5.596454925180458E-4]:5.183933557009E-2,145[&rate=5.596454925180458E-4]:5.731878762503E-2)[&rate=5.596454925180458E-4]:2.539821658257E-2,141[&rate=5.596454925180458E-4]:7.997727818002E-2)[&rate=5.596454925180458E-4]:6.157956740247E-2)[&rate=5.596454925180458E-4]:1.29326439363E0)[&rate=5.596454925180458E-4]:6.358121799852E-2)[&rate=5.596454925180458E-4]:1.965741291669E-1)[&rate=5.596454925180458E-4]:8.698540492362E-1)[&rate=5.596454925180458E-4]:5.57853051801E-3)[&rate=5.596454925180458E-4]:3.200844705433E-1,146[&rate=5.596454925180458E-4]:7.882329884229E-1)[&rate=5.596454925180458E-4]:1.419705842486E-1,(16[&rate=5.596454925180458E-4]:2.828303458115E0,((95[&rate=5.596454925180458E-4]:4.113109967224E-1,(94[&rate=5.596454925180458E-4]:1.593635488093E-1,100[&rate=5.596454925180458E-4]:1.593635488093E-1)[&rate=5.596454925180458E-4]:1.67247994361E-1)[&rate=5.596454925180458E-4]:2.391672704195E-1,((97[&rate=5.596454925180458E-4]:2.257979955533E-1,98[&rate=5.596454925180458E-4]:4.252515474658E-1)[&rate=5.596454925180458E-4]:8.362187879484E-2,(40[&rate=5.596454925180458E-4]:3.53680699472E-1,(96[&rate=5.596454925180458E-4]:4.47739913349E-1,99[&rate=5.596454925180458E-4]:4.832590390318E-1)[&rate=5.596454925180458E-4]:2.06948844837E-2)[&rate=5.596454925180458E-4]:2.677742624228E-2)[&rate=5.596454925180458E-4]:1.306758791326E-1)[&rate=5.596454925180458E-4]:2.316765271507E-1)[&rate=5.596454925180458E-4]:6.717446143886E-2)[&rate=5.596454925180458E-4]:1.624182921614E-1,38[&rate=5.596454925180458E-4]:9.040972746689E-1)[&rate=5.596454925180458E-4]:5.22244191319E-1,((127[&rate=5.596454925180458E-4]:2.747299840556E0,35[&rate=5.596454925180458E-4]:1.801765528852E-1)[&rate=5.596454925180458E-4]:3.611656787246E-1,((36[&rate=5.596454925180458E-4]:7.966544694099E-2,121[&rate=5.596454925180458E-4]:2.159117501735E0)[&rate=5.596454925180458E-4]:2.42029062542E-1,((45[&rate=5.596454925180458E-4]:6.132239889893E-1,(((47[&rate=5.596454925180458E-4]:1.08384130754E-2,44[&rate=5.596454925180458E-4]:5.373932201145E-3)[&rate=5.596454925180458E-4]:4.528393704374E-1,(49[&rate=5.596454925180458E-4]:3.351091481597E-1,50[&rate=5.596454925180458E-4]:3.351091481597E-1)[&rate=5.596454925180458E-4]:9.578175010743E-2)[&rate=5.596454925180458E-4]:1.118542374408E-1,(((43[&rate=5.596454925180458E-4]:3.5627931561E-1,46[&rate=5.596454925180458E-4]:3.5627931561E-1)[&rate=5.596454925180458E-4]:6.609627983039E-2,(48[&rate=5.596454925180458E-4]:3.698867081465E-1,(41[&rate=5.596454925180458E-4]:2.695317833891E-1,42[&rate=5.596454925180458E-4]:2.749962642634E-1)[&rate=5.596454925180458E-4]:5.663907776289E-2)[&rate=5.596454925180458E-4]:4.155992554538E-2)[&rate=5.596454925180458E-4]:1.50340828675E-1,51[&rate=5.596454925180458E-4]:5.453940197439E-1)[&rate=5.596454925180458E-4]:2.815596838235E-3)[&rate=5.596454925180458E-4]:4.588868934704E-2)[&rate=5.596454925180458E-4]:2.060684345142E-1,(((118[&rate=5.596454925180458E-4]:5.039682654537E-1,69[&rate=5.596454925180458E-4]:5.149271695633E-1)[&rate=5.596454925180458E-4]:8.90080745136E-2,((132[&rate=5.596454925180458E-4]:9.733035157591E-2,129[&rate=5.596454925180458E-4]:9.459062554855E-2)[&rate=5.596454925180458E-4]:3.116007679884E-2,(130[&rate=5.596454925180458E-4]:7.354503434566E-2,131[&rate=5.596454925180458E-4]:7.628476037302E-2)[&rate=5.596454925180458E-4]:5.220566800174E-2)[&rate=5.596454925180458E-4]:3.302393362499E-1)[&rate=5.596454925180458E-4]:8.299979196987E-1,(128[&rate=5.596454925180458E-4]:1.225409123961E0,((((62[&rate=5.596454925180458E-4]:4.380133462264E-1,64[&rate=5.596454925180458E-4]:3.969174558153E-1)[&rate=5.596454925180458E-4]:4.975868737463E-2,65[&rate=5.596454925180458E-4]:2.959912116833E-1)[&rate=5.596454925180458E-4]:5.020737840571E-2,60[&rate=5.596454925180458E-4]:3.46198590089E-1)[&rate=5.596454925180458E-4]:3.331753797069E-1,(61[&rate=5.596454925180458E-4]:2.527586652885E-1,63[&rate=5.596454925180458E-4]:2.116627748775E-1)[&rate=5.596454925180458E-4]:6.183961264251E-1)[&rate=5.596454925180458E-4]:4.939803596444E-1)[&rate=5.596454925180458E-4]:5.783910830793E-2)[&rate=5.596454925180458E-4]:3.094404035261E-1)[&rate=5.596454925180458E-4]:2.111976545102E-1)[&rate=5.596454925180458E-4]:2.662230645925E-1)[&rate=5.596454925180458E-4]:2.826337878626E-1)[&rate=5.596454925180458E-4]:6.384775606529E-2,32[&rate=5.596454925180458E-4]:2.892268688517E-3)[&rate=5.596454925180458E-4]:5.01570998964E-2,((((((((133[&rate=5.596454925180458E-4]:1.542714402438E-1,137[&rate=5.596454925180458E-4]:1.953673306548E-1)[&rate=5.596454925180458E-4]:4.301871339429E-1,134[&rate=5.596454925180458E-4]:5.543215878856E-1)[&rate=5.596454925180458E-4]:8.954890571156E-1,(53[&rate=5.596454925180458E-4]:6.377686513911E-1,(52[&rate=5.596454925180458E-4]:5.647170925898E-1,(103[&rate=5.596454925180458E-4]:5.429120013571E-1,((12[&rate=5.596454925180458E-4]:2.140124436667E-1,5[&rate=5.596454925180458E-4]:1.756562792832E-1)[&rate=5.596454925180458E-4]:2.494389948754E-1,29[&rate=5.596454925180458E-4]:5.703007536106E-1)[&rate=5.596454925180458E-4]:2.054879600753E-1)[&rate=5.596454925180458E-4]:1.686098825794E0)[&rate=5.596454925180458E-4]:8.12482801127E-2)[&rate=5.596454925180458E-4]:6.009948294302E-2)[&rate=5.596454925180458E-4]:1.38017439669E-1,((75[&rate=5.596454925180458E-4]:6.196491168555E-1,((70[&rate=5.596454925180458E-4]:4.425315081448E-1,76[&rate=5.596454925180458E-4]:4.808876725283E-1)[&rate=5.596454925180458E-4]:5.877654572726E-2,74[&rate=5.596454925180458E-4]:5.396642182555E-1)[&rate=5.596454925180458E-4]:7.998489859993E-2)[&rate=5.596454925180458E-4]:2.180673190963E-1,((73[&rate=5.596454925180458E-4]:7.296576916696E-1,(81[&rate=5.596454925180458E-4]:1.221926694538E-1,80[&rate=5.596454925180458E-4]:1.221926694538E-1)[&rate=5.596454925180458E-4]:5.581499537228E-1)[&rate=5.596454925180458E-4]:3.522233752833E-2,(77[&rate=5.596454925180458E-4]:5.761027246035E-1,(82[&rate=5.596454925180458E-4]:3.895829750286E-1,((78[&rate=5.596454925180458E-4]:2.948454111326E-2,72[&rate=5.596454925180458E-4]:7.566732893941E-3)[&rate=5.596454925180458E-4]:3.453475036711E-1,(71[&rate=5.596454925180458E-4]:6.736786974257E-2,79[&rate=5.596454925180458E-4]:9.47651300166E-2)[&rate=5.596454925180458E-4]:2.800669147678E-1)[&rate=5.596454925180458E-4]:6.531752162189E-3)[&rate=5.596454925180458E-4]:1.591224893008E-1)[&rate=5.596454925180458E-4]:1.832978525397E-1)[&rate=5.596454925180458E-4]:7.283640675378E-2)[&rate=5.596454925180458E-4]:7.446321966635E-1)[&rate=5.596454925180458E-4]:3.803186181567E-1,125[&rate=5.596454925180458E-4]:1.005821678499E0)[&rate=5.596454925180458E-4]:1.853342435215E-1,((((56[&rate=5.596454925180458E-4]:2.404376103548E-1,55[&rate=5.596454925180458E-4]:2.404376103548E-1)[&rate=5.596454925180458E-4]:8.035527950344E-2,((57[&rate=5.596454925180458E-4]:2.069655008935E-1,54[&rate=5.596454925180458E-4]:1.659818943361E-1)[&rate=5.596454925180458E-4]:1.045593587556E-1,(58[&rate=5.596454925180458E-4]:3.250312839233E-1,37[&rate=5.596454925180458E-4]:3.441569669834E-1)[&rate=5.596454925180458E-4]:2.887018348775E-3)[&rate=5.596454925180458E-4]:2.019699195791E-2)[&rate=5.596454925180458E-4]:1.052712925189E-1,59[&rate=5.596454925180458E-4]:4.342609036887E-1)[&rate=5.596454925180458E-4]:3.933928110368E-1,68[&rate=5.596454925180458E-4]:7.784733868566E-1)[&rate=5.596454925180458E-4]:2.460158684967E-1)[&rate=5.596454925180458E-4]:3.924302814204E-1,34[&rate=5.596454925180458E-4]:6.185200371254E-3)[&rate=5.596454925180458E-4]:2.297058062377E-2,((119[&rate=5.596454925180458E-4]:1.139924240847E0,(120[&rate=5.596454925180458E-4]:7.73880332982E-1,((138[&rate=5.596454925180458E-4]:2.617590791553E-1,136[&rate=5.596454925180458E-4]:1.302522298401E-1)[&rate=5.596454925180458E-4]:1.627421582212E-1,135[&rate=5.596454925180458E-4]:2.245012373764E-1)[&rate=5.596454925180458E-4]:2.973243010851E-1)[&rate=5.596454925180458E-4]:2.701534969063E-1)[&rate=5.596454925180458E-4]:1.173128743737E0,((126[&rate=5.596454925180458E-4]:1.450193089607E0,66[&rate=5.596454925180458E-4]:2.030188999223E-1)[&rate=5.596454925180458E-4]:2.306497231666E-2,(67[&rate=5.596454925180458E-4]:1.858240981574E-1,(122[&rate=5.596454925180458E-4]:4.701326609476E-1,(123[&rate=5.596454925180458E-4]:9.757648254732E-2,124[&rate=5.596454925180458E-4]:9.484424211019E-2)[&rate=5.596454925180458E-4]:3.725561784003E-1)[&rate=5.596454925180458E-4]:2.169639875505E-1)[&rate=5.596454925180458E-4]:4.025977408158E-2)[&rate=5.596454925180458E-4]:5.409240001596E-2)[&rate=5.596454925180458E-4]:6.119932073702E-1)[&rate=5.596454925180458E-4]:4.581139580898E-2)[&rate=5.596454925180458E-4]:4.54485442706E-2,33[&rate=5.596454925180458E-4]:1.039773649102E-1);
tree STATE_85410000 [&joint=-20989.049155166016,lnP=-20989.049155166016] = [&R] (((((120[&rate=5.67076142806208E-4]:1.553521919245E0,(((138[&rate=5.67076142806208E-4]:2.93002132608E-1,136[&rate=5.67076142806208E-4]:1.614952832928E-1)[&rate=5.67076142806208E-4]:6.014064683262E-1,135[&rate=5.67076142806208E-4]:6.944086009341E-1)[&rate=5.67076142806208E-4]:5.926288932142E-1,126[&rate=5.67076142806208E-4]:8.492801769839E-1)[&rate=5.67076142806208E-4]:1.442963057649E-2)[&rate=5.67076142806208E-4]:5.513704548871E-1,(66[&rate=5.67076142806208E-4]:1.663009208191E-1,119[&rate=5.67076142806208E-4]:2.199177633148E0)[&rate=5.67076142806208E-4]:1.605151943352E-3)[&rate=5.67076142806208E-4]:6.419287062462E-2,(67[&rate=5.67076142806208E-4]:1.470337255685E-1,((124[&rate=5.67076142806208E-4]:1.230185839816E-1,123[&rate=5.67076142806208E-4]:1.257508244187E-1)[&rate=5.67076142806208E-4]:2.57729963773E-1,122[&rate=5.67076142806208E-4]:3.834807881918E-1)[&rate=5.67076142806208E-4]:2.648254877174E-1)[&rate=5.67076142806208E-4]:8.506521781864E-2)[&rate=5.67076142806208E-4]:7.250430770284E-1,((((((52[&rate=5.67076142806208E-4]:6.33672479559E-1,(((134[&rate=5.67076142806208E-4]:3.415279357974E-1,133[&rate=5.67076142806208E-4]:3.716649220985E-1)[&rate=5.67076142806208E-4]:1.274243657643E-1,137[&rate=5.67076142806208E-4]:5.401851782739E-1)[&rate=5.67076142806208E-4]:8.762375384311E-1,(103[&rate=5.67076142806208E-4]:5.469516435217E-1,((12[&rate=5.67076142806208E-4]:1.285121177899E-1,5[&rate=5.67076142806208E-4]:9.015595340644E-2)[&rate=5.67076142806208E-4]:1.073550568312E-1,29[&rate=5.67076142806208E-4]:3.427164896896E-1)[&rate=5.67076142806208E-4]:4.371118661608E-1)[&rate=5.67076142806208E-4]:1.718786141676E0)[&rate=5.67076142806208E-4]:3.222842892192E-2)[&rate=5.67076142806208E-4]:2.548902539074E-1,((75[&rate=5.67076142806208E-4]:5.062498997978E-1,((74[&rate=5.67076142806208E-4]:4.326472007072E-1,76[&rate=5.67076142806208E-4]:4.326472007072E-1)[&rate=5.67076142806208E-4]:1.668656836496E-2,70[&rate=5.67076142806208E-4]:4.109776046887E-1)[&rate=5.67076142806208E-4]:5.691613072569E-2)[&rate=5.67076142806208E-4]:1.169061440833E-1,((((71[&rate=5.67076142806208E-4]:4.830203535666E-2,79[&rate=5.67076142806208E-4]:7.569929563069E-2)[&rate=5.67076142806208E-4]:2.446670542716E-1,((72[&rate=5.67076142806208E-4]:7.861187056783E-2,78[&rate=5.67076142806208E-4]:1.005296787871E-1)[&rate=5.67076142806208E-4]:2.036406113206E-1,82[&rate=5.67076142806208E-4]:3.123894681898E-1)[&rate=5.67076142806208E-4]:1.619605979453E-2)[&rate=5.67076142806208E-4]:1.060810886886E-1,77[&rate=5.67076142806208E-4]:4.62063876947E-1)[&rate=5.67076142806208E-4]:3.843766133229E-2,(73[&rate=5.67076142806208E-4]:4.760658110096E-1,(81[&rate=5.67076142806208E-4]:4.263947125264E-2,80[&rate=5.67076142806208E-4]:4.263947125264E-2)[&rate=5.67076142806208E-4]:3.841112712638E-1)[&rate=5.67076142806208E-4]:2.99151793244E-2)[&rate=5.67076142806208E-4]:1.171750535471E-1)[&rate=5.67076142806208E-4]:1.003673026886E0)[&rate=5.67076142806208E-4]:1.618435301048E-2,53[&rate=5.67076142806208E-4]:8.965503651655E-1)[&rate=5.67076142806208E-4]:2.191263623083E-1,125[&rate=5.67076142806208E-4]:9.052942138126E-1)[&rate=5.67076142806208E-4]:6.748752113351E-1,(((57[&rate=5.67076142806208E-4]:2.581998472712E-1,59[&rate=5.67076142806208E-4]:2.554676068341E-1)[&rate=5.67076142806208E-4]:5.462849749313E-2,((58[&rate=5.67076142806208E-4]:1.554554156995E-1,54[&rate=5.67076142806208E-4]:9.807836651912E-2)[&rate=5.67076142806208E-4]:1.272895386882E-1,((55[&rate=5.67076142806208E-4]:1.688071120864E-1,56[&rate=5.67076142806208E-4]:1.688071120864E-1)[&rate=5.67076142806208E-4]:7.015979943789E-2,37[&rate=5.67076142806208E-4]:2.854149989562E-1)[&rate=5.67076142806208E-4]:1.645563849156E-2)[&rate=5.67076142806208E-4]:4.647683299973E-2)[&rate=5.67076142806208E-4]:4.961587395259E-1,68[&rate=5.67076142806208E-4]:7.570745159841E-1)[&rate=5.67076142806208E-4]:6.564282424968E-1)[&rate=5.67076142806208E-4]:3.367812452845E-3,34[&rate=5.67076142806208E-4]:6.136234531459E-3)[&rate=5.67076142806208E-4]:8.799208725396E-2)[&rate=5.67076142806208E-4]:7.339969827378E-3,(33[&rate=5.67076142806208E-4]:7.111886522464E-2,(32[&rate=5.67076142806208E-4]:5.178179936515E-3,(((40[&rate=5.67076142806208E-4]:8.247498730708E-1,(((95[&rate=5.67076142806208E-4]:6.850895509371E-1,(94[&rate=5.67076142806208E-4]:3.15381353601E-1,100[&rate=5.67076142806208E-4]:3.15381353601E-1)[&rate=5.67076142806208E-4]:2.85008743784E-1)[&rate=5.67076142806208E-4]:1.847511311799E-2,(((101[&rate=5.67076142806208E-4]:1.428162307782E0,97[&rate=5.67076142806208E-4]:3.839598974223E-1)[&rate=5.67076142806208E-4]:3.370436189228E-3,(99[&rate=5.67076142806208E-4]:4.77170227494E-1,96[&rate=5.67076142806208E-4]:4.416511018111E-1)[&rate=5.67076142806208E-4]:1.314715815273E-1)[&rate=5.67076142806208E-4]:4.884639650876E-2,98[&rate=5.67076142806208E-4]:6.356302820328E-1)[&rate=5.67076142806208E-4]:5.700542027357E-2)[&rate=5.67076142806208E-4]:8.413789282523E-2,((((16[&rate=5.67076142806208E-4]:2.362708918198E0,((26[&rate=5.67076142806208E-4]:8.589973507025E-1,(7[&rate=5.67076142806208E-4]:2.196328826834E-1,8[&rate=5.67076142806208E-4]:2.196328826834E-1)[&rate=5.67076142806208E-4]:5.325151529506E-1)[&rate=5.67076142806208E-4]:4.060932895854E-2,((2[&rate=5.67076142806208E-4]:4.132678148674E-1,(22[&rate=5.67076142806208E-4]:1.95445246843E-1,27[&rate=5.67076142806208E-4]:2.118836030073E-1)[&rate=5.67076142806208E-4]:3.904253077504E-1)[&rate=5.67076142806208E-4]:1.201813852837E-1,31[&rate=5.67076142806208E-4]:7.608464604252E-1)[&rate=5.67076142806208E-4]:1.825958356743E-1)[&rate=5.67076142806208E-4]:1.517896759085E0)[&rate=5.67076142806208E-4]:1.932830140792E-1,147[&rate=5.67076142806208E-4]:5.278760553406E-1)[&rate=5.67076142806208E-4]:8.033535171103E-2,39[&rate=5.67076142806208E-4]:5.508343578713E-1)[&rate=5.67076142806208E-4]:1.782256688815E-2,(146[&rate=5.67076142806208E-4]:6.424823993868E-1,(((142[&rate=5.67076142806208E-4]:6.888964505731E-1,(144[&rate=5.67076142806208E-4]:4.00260568656E-1,(145[&rate=5.67076142806208E-4]:3.96106036616E-1,141[&rate=5.67076142806208E-4]:3.933663105884E-1)[&rate=5.67076142806208E-4]:9.633984094926E-3)[&rate=5.67076142806208E-4]:2.831564298621E-1)[&rate=5.67076142806208E-4]:1.030529642395E0,((((((13[&rate=5.67076142806208E-4]:4.555594673311E-1,19[&rate=5.67076142806208E-4]:4.939156317148E-1)[&rate=5.67076142806208E-4]:2.226625817066E-1,115[&rate=5.67076142806208E-4]:5.960302682159E-1)[&rate=5.67076142806208E-4]:2.006843351893E-1,((109[&rate=5.67076142806208E-4]:6.082783430155E-1,(112[&rate=5.67076142806208E-4]:5.595885793361E-1,(104[&rate=5.67076142806208E-4]:2.165813080685E-1,114[&rate=5.67076142806208E-4]:1.563073354657E-1)[&rate=5.67076142806208E-4]:3.210894630485E-1)[&rate=5.67076142806208E-4]:5.142948970668E-2)[&rate=5.67076142806208E-4]:1.041675990185E-1,(107[&rate=5.67076142806208E-4]:5.051088303506E-1,108[&rate=5.67076142806208E-4]:5.023691043233E-1)[&rate=5.67076142806208E-4]:1.881590294915E-1)[&rate=5.67076142806208E-4]:1.637207161657E-1)[&rate=5.67076142806208E-4]:1.109675395697E-1,((148[&rate=5.67076142806208E-4]:3.10635610735E-1,143[&rate=5.67076142806208E-4]:3.078958847077E-1)[&rate=5.67076142806208E-4]:4.647166750501E-1,((106[&rate=5.67076142806208E-4]:2.3999874018E-1,(139[&rate=5.67076142806208E-4]:3.681030027589E-1,111[&rate=5.67076142806208E-4]:1.927605370055E-1)[&rate=5.67076142806208E-4]:6.367655933888E-2)[&rate=5.67076142806208E-4]:3.456193788474E-1,116[&rate=5.67076142806208E-4]:5.253441464247E-1)[&rate=5.67076142806208E-4]:2.116519749767E-1)[&rate=5.67076142806208E-4]:1.706860215734E-1)[&rate=5.67076142806208E-4]:2.027565615428E-1,((((17[&rate=5.67076142806208E-4]:2.547355486177E-1,14[&rate=5.67076142806208E-4]:2.16379384234E-1)[&rate=5.67076142806208E-4]:4.484789957444E-1,(113[&rate=5.67076142806208E-4]:3.914124613022E-1,117[&rate=5.67076142806208E-4]:3.941521873298E-1)[&rate=5.67076142806208E-4]:2.734459186763E-1)[&rate=5.67076142806208E-4]:6.598786275779E-3,((30[&rate=5.67076142806208E-4]:3.978354623092E-1,4[&rate=5.67076142806208E-4]:2.252327225832E-1)[&rate=5.67076142806208E-4]:3.51000400897E-1,9[&rate=5.67076142806208E-4]:6.255481919733E-1)[&rate=5.67076142806208E-4]:3.768979619891E-2)[&rate=5.67076142806208E-4]:1.324459436897E-1,(110[&rate=5.67076142806208E-4]:5.253203171369E-1,105[&rate=5.67076142806208E-4]:5.034025089178E-1)[&rate=5.67076142806208E-4]:2.731033407523E-1)[&rate=5.67076142806208E-4]:3.887273753955E-1)[&rate=5.67076142806208E-4]:2.61402001821E-1,((((21[&rate=5.67076142806208E-4]:6.979998188509E-1,28[&rate=5.67076142806208E-4]:7.226573530973E-1)[&rate=5.67076142806208E-4]:8.72480039877E-2,1[&rate=5.67076142806208E-4]:2.360398722208E-2)[&rate=5.67076142806208E-4]:3.260824192771E-2,24[&rate=5.67076142806208E-4]:8.37034146958E-1)[&rate=5.67076142806208E-4]:3.976181176403E-1,(102[&rate=5.67076142806208E-4]:4.201242023875E-2,((23[&rate=5.67076142806208E-4]:7.070542832389E-1,(25[&rate=5.67076142806208E-4]:5.953017489472E-1,20[&rate=5.67076142806208E-4]:5.761236667555E-1)[&rate=5.67076142806208E-4]:1.227114384014E-1)[&rate=5.67076142806208E-4]:2.091715865573E-1,(140[&rate=5.67076142806208E-4]:6.424339025004E-1,11[&rate=5.67076142806208E-4]:6.616119846921E-1)[&rate=5.67076142806208E-4]:1.696823782548E-1)[&rate=5.67076142806208E-4]:2.764714819493E-1)[&rate=5.67076142806208E-4]:3.099600874317E-2)[&rate=5.67076142806208E-4]:3.070514554389E-1)[&rate=5.67076142806208E-4]:9.279086608103E-2)[&rate=5.67076142806208E-4]:8.866394258354E-2,((((84[&rate=5.67076142806208E-4]:1.364018236236E-1,(83[&rate=5.67076142806208E-4]:1.335810598769E-1,((86[&rate=5.67076142806208E-4]:7.071966637125E-2,93[&rate=5.67076142806208E-4]:8.441829650826E-2)[&rate=5.67076142806208E-4]:1.726022224903E-2,85[&rate=5.67076142806208E-4]:8.797988862028E-2)[&rate=5.67076142806208E-4]:4.560117125659E-2)[&rate=5.67076142806208E-4]:2.820763746726E-3)[&rate=5.67076142806208E-4]:5.060807530467E-2,(87[&rate=5.67076142806208E-4]:1.273987937705E-1,((90[&rate=5.67076142806208E-4]:1.987076158703E-2,91[&rate=5.67076142806208E-4]:1.987076158703E-2)[&rate=5.67076142806208E-4]:9.304851503229E-2,92[&rate=5.67076142806208E-4]:1.129192766193E-1)[&rate=5.67076142806208E-4]:2.817814728819E-2)[&rate=5.67076142806208E-4]:5.961110515777E-2)[&rate=5.67076142806208E-4]:9.368466478357E-2,(89[&rate=5.67076142806208E-4]:8.986663185189E-2,88[&rate=5.67076142806208E-4]:7.616800171488E-2)[&rate=5.67076142806208E-4]:2.04526561997E-1)[&rate=5.67076142806208E-4]:9.68715190362E-1,((10[&rate=5.67076142806208E-4]:3.775801883696E-1,15[&rate=5.67076142806208E-4]:4.159363527531E-1)[&rate=5.67076142806208E-4]:2.680019100455E-1,(6[&rate=5.67076142806208E-4]:6.149153538297E-1,(18[&rate=5.67076142806208E-4]:5.948927666831E-1,3[&rate=5.67076142806208E-4]:4.798242735325E-1)[&rate=5.67076142806208E-4]:8.303628577676E-2)[&rate=5.67076142806208E-4]:1.422838842109E-2)[&rate=5.67076142806208E-4]:1.325947789464E-1)[&rate=5.67076142806208E-4]:8.490912403814E-1)[&rate=5.67076142806208E-4]:9.393927381152E-1)[&rate=5.67076142806208E-4]:4.639310460759E-2)[&rate=5.67076142806208E-4]:7.970136982577E-2)[&rate=5.67076142806208E-4]:1.763915784855E-1)[&rate=5.67076142806208E-4]:2.532555441897E-2,38[&rate=5.67076142806208E-4]:7.817694165607E-1)[&rate=5.67076142806208E-4]:4.022885994405E-1,(((((((((44[&rate=5.67076142806208E-4]:5.444781669885E-1,51[&rate=5.67076142806208E-4]:5.226202434913E-1)[&rate=5.67076142806208E-4]:6.460871378771E-3,47[&rate=5.67076142806208E-4]:5.564035192415E-1)[&rate=5.67076142806208E-4]:9.854203482499E-3,(49[&rate=5.67076142806208E-4]:4.316469529556E-1,50[&rate=5.67076142806208E-4]:4.316469529556E-1)[&rate=5.67076142806208E-4]:1.018238845227E-1)[&rate=5.67076142806208E-4]:1.204380723559E-2,(43[&rate=5.67076142806208E-4]:5.278827813725E-1,((48[&rate=5.67076142806208E-4]:2.99149514379E-1,(41[&rate=5.67076142806208E-4]:1.805326148213E-1,42[&rate=5.67076142806208E-4]:1.859970956955E-1)[&rate=5.67076142806208E-4]:7.490105256322E-2)[&rate=5.67076142806208E-4]:1.270772277158E-1,46[&rate=5.67076142806208E-4]:4.371557038432E-1)[&rate=5.67076142806208E-4]:9.07270775293E-2)[&rate=5.67076142806208E-4]:5.041874858708E-2)[&rate=5.67076142806208E-4]:3.614156973245E-2,45[&rate=5.67076142806208E-4]:6.062463783807E-1)[&rate=5.67076142806208E-4]:1.542575672886E-1,(((65[&rate=5.67076142806208E-4]:3.19475820709E-1,(60[&rate=5.67076142806208E-4]:9.224267289948E-2,(62[&rate=5.67076142806208E-4]:2.239015928589E-1,64[&rate=5.67076142806208E-4]:1.828057024479E-1)[&rate=5.67076142806208E-4]:6.012190195828E-2)[&rate=5.67076142806208E-4]:2.272331478095E-1)[&rate=5.67076142806208E-4]:2.517898038632E-1,(61[&rate=5.67076142806208E-4]:1.224453825439E-1,63[&rate=5.67076142806208E-4]:8.134949213287E-2)[&rate=5.67076142806208E-4]:6.40601063946E-1)[&rate=5.67076142806208E-4]:6.516025627228E-1,((((132[&rate=5.67076142806208E-4]:2.820196038804E-1,129[&rate=5.67076142806208E-4]:2.792798778531E-1)[&rate=5.67076142806208E-4]:3.782827518241E-2,(130[&rate=5.67076142806208E-4]:1.842996598792E-1,131[&rate=5.67076142806208E-4]:1.870393859066E-1)[&rate=5.67076142806208E-4]:1.328084931562E-1)[&rate=5.67076142806208E-4]:1.266037489284E-1,(118[&rate=5.67076142806208E-4]:4.537020279206E-1,69[&rate=5.67076142806208E-4]:4.646609320303E-1)[&rate=5.67076142806208E-4]:1.269961754132E-1)[&rate=5.67076142806208E-4]:5.262304934879E-1,128[&rate=5.67076142806208E-4]:9.672026694244E-1)[&rate=5.67076142806208E-4]:3.077203123911E-1)[&rate=5.67076142806208E-4]:2.589771761451E-1)[&rate=5.67076142806208E-4]:4.874131393654E-3,36[&rate=5.67076142806208E-4]:5.658250853235E-2)[&rate=5.67076142806208E-4]:3.313016520969E-2,(127[&rate=5.67076142806208E-4]:2.589775640611E0,35[&rate=5.67076142806208E-4]:2.26523529394E-2)[&rate=5.67076142806208E-4]:2.048497833688E-2)[&rate=5.67076142806208E-4]:1.445978458367E-1,121[&rate=5.67076142806208E-4]:2.313762574373E0)[&rate=5.67076142806208E-4]:3.939573923727E-1)[&rate=5.67076142806208E-4]:3.084171173E-1)[&rate=5.67076142806208E-4]:6.046123323341E-2)[&rate=5.67076142806208E-4]:1.391107022378E-2);
tree STATE_85500000 [&joint=-20963.25540088662,lnP=-20963.25540088662] = [&R] ((33[&rate=5.672431838995456E-4]:8.621864416975E-3,32[&rate=5.672431838995456E-4]:3.14241236226E-3)[&rate=5.672431838995456E-4]:2.2526090996E-2,(((((57[&rate=5.672431838995456E-4]:4.442054237025E-1,(((55[&rate=5.672431838995456E-4]:2.873256835664E-1,56[&rate=5.672431838995456E-4]:2.873256835664E-1)[&rate=5.672431838995456E-4]:6.149371873998E-2,((59[&rate=5.672431838995456E-4]:4.530773357622E-2,58[&rate=5.672431838995456E-4]:6.443341663633E-2)[&rate=5.672431838995456E-4]:3.543934564082E-2,37[&rate=5.672431838995456E-4]:1.189984453373E-1)[&rate=5.672431838995456E-4]:2.762690444009E-1)[&rate=5.672431838995456E-4]:1.259561851042E-2,54[&rate=5.672431838995456E-4]:3.313603760081E-1)[&rate=5.672431838995456E-4]:7.186144113705E-2)[&rate=5.672431838995456E-4]:3.49939065134E-1,68[&rate=5.672431838995456E-4]:7.422319205304E-1)[&rate=5.672431838995456E-4]:5.081595090244E-1,(((((137[&rate=5.672431838995456E-4]:6.681342497946E-1,133[&rate=5.672431838995456E-4]:6.270383593836E-1)[&rate=5.672431838995456E-4]:1.025806089256E-1,134[&rate=5.672431838995456E-4]:6.99481982008E-1)[&rate=5.672431838995456E-4]:7.364619576555E-1,(53[&rate=5.672431838995456E-4]:6.777448482997E-1,((75[&rate=5.672431838995456E-4]:5.04127273411E-1,(76[&rate=5.672431838995456E-4]:3.653519162694E-1,(70[&rate=5.672431838995456E-4]:2.963931151673E-1,74[&rate=5.672431838995456E-4]:3.347492795507E-1)[&rate=5.672431838995456E-4]:3.060263671866E-2)[&rate=5.672431838995456E-4]:1.387753571416E-1)[&rate=5.672431838995456E-4]:4.599613940263E-2,((81[&rate=5.672431838995456E-4]:1.720598299349E-1,80[&rate=5.672431838995456E-4]:1.720598299349E-1)[&rate=5.672431838995456E-4]:1.909606581477E-1,(((73[&rate=5.672431838995456E-4]:3.794289376707E-1,71[&rate=5.672431838995456E-4]:3.109357869859E-1)[&rate=5.672431838995456E-4]:1.18833408469E-2,77[&rate=5.672431838995456E-4]:3.858328264629E-1)[&rate=5.672431838995456E-4]:1.72998496293E-2,((79[&rate=5.672431838995456E-4]:2.17026782166E-1,82[&rate=5.672431838995456E-4]:2.252459602481E-1)[&rate=5.672431838995456E-4]:7.221728805173E-2,(72[&rate=5.672431838995456E-4]:9.055628502451E-2,78[&rate=5.672431838995456E-4]:1.124740932438E-1)[&rate=5.672431838995456E-4]:1.767699769739E-1)[&rate=5.672431838995456E-4]:7.827216751833E-2)[&rate=5.672431838995456E-4]:3.723428428815E-3)[&rate=5.672431838995456E-4]:1.377878562379E-1)[&rate=5.672431838995456E-4]:8.740844940982E-1)[&rate=5.672431838995456E-4]:6.256580696853E-3)[&rate=5.672431838995456E-4]:8.4490825741E-2,((103[&rate=5.672431838995456E-4]:6.063448636084E-1,((12[&rate=5.672431838995456E-4]:2.958812237763E-1,5[&rate=5.672431838995456E-4]:2.575250593928E-1)[&rate=5.672431838995456E-4]:1.650385144308E-1,29[&rate=5.672431838995456E-4]:5.677690532756E-1)[&rate=5.672431838995456E-4]:2.714525226617E-1)[&rate=5.672431838995456E-4]:1.687202375757E0,52[&rate=5.672431838995456E-4]:6.292535048049E-1)[&rate=5.672431838995456E-4]:1.47435471244E-1)[&rate=5.672431838995456E-4]:1.31675974805E-1,125[&rate=5.672431838995456E-4]:6.897857158813E-1)[&rate=5.672431838995456E-4]:7.272723803402E-1)[&rate=5.672431838995456E-4]:1.634559520843E-1,((((((146[&rate=5.672431838995456E-4]:5.59728253719E-1,((39[&rate=5.672431838995456E-4]:2.986800795407E-1,(16[&rate=5.672431838995456E-4]:2.373449039532E0,147[&rate=5.672431838995456E-4]:3.453331625955E-1)[&rate=5.672431838995456E-4]:1.072396612556E-2)[&rate=5.672431838995456E-4]:1.361494379062E-1,40[&rate=5.672431838995456E-4]:4.348295174469E-1)[&rate=5.672431838995456E-4]:4.680157037167E-3)[&rate=5.672431838995456E-4]:4.627240191017E-2,((97[&rate=5.672431838995456E-4]:3.923429912402E-1,(26[&rate=5.672431838995456E-4]:1.072008971202E0,((7[&rate=5.672431838995456E-4]:2.714163792306E-1,8[&rate=5.672431838995456E-4]:2.714163792306E-1)[&rate=5.672431838995456E-4]:5.626179768869E-1,(((22[&rate=5.672431838995456E-4]:3.726801812301E-1,27[&rate=5.672431838995456E-4]:3.891185373945E-1)[&rate=5.672431838995456E-4]:2.553382199349E-1,2[&rate=5.672431838995456E-4]:4.55415661439E-1)[&rate=5.672431838995456E-4]:1.74221375675E-2,31[&rate=5.672431838995456E-4]:7.002350592806E-1)[&rate=5.672431838995456E-4]:2.844842283439E-1)[&rate=5.672431838995456E-4]:1.311253000165E-1)[&rate=5.672431838995456E-4]:1.531659718069E0)[&rate=5.672431838995456E-4]:1.253312552709E-2,((((((90[&rate=5.672431838995456E-4]:1.090349339924E-1,91[&rate=5.672431838995456E-4]:1.090349339924E-1)[&rate=5.672431838995456E-4]:5.901979706322E-2,92[&rate=5.672431838995456E-4]:1.680547310557E-1)[&rate=5.672431838995456E-4]:3.393894784434E-2,(((83[&rate=5.672431838995456E-4]:3.751611562002E-2,86[&rate=5.672431838995456E-4]:3.751611562002E-2)[&rate=5.672431838995456E-4]:3.480083107015E-2,85[&rate=5.672431838995456E-4]:7.231694669018E-2)[&rate=5.672431838995456E-4]:1.010643071869E-2,(93[&rate=5.672431838995456E-4]:3.27767040505E-2,84[&rate=5.672431838995456E-4]:1.907807391348E-2)[&rate=5.672431838995456E-4]:6.334530349538E-2)[&rate=5.672431838995456E-4]:1.058716713541E-1)[&rate=5.672431838995456E-4]:8.258864376229E-2,((89[&rate=5.672431838995456E-4]:1.044148110198E-1,88[&rate=5.672431838995456E-4]:9.071618088282E-2)[&rate=5.672431838995456E-4]:1.133210236496E-1,87[&rate=5.672431838995456E-4]:2.040372045324E-1)[&rate=5.672431838995456E-4]:6.684648799286E-2)[&rate=5.672431838995456E-4]:1.18384949315E0,(((18[&rate=5.672431838995456E-4]:7.595616823098E-1,(10[&rate=5.672431838995456E-4]:4.748753018621E-1,15[&rate=5.672431838995456E-4]:5.132314662455E-1)[&rate=5.672431838995456E-4]:2.38111037982E-1)[&rate=5.672431838995456E-4]:1.202982211407E-2,6[&rate=5.672431838995456E-4]:7.085778057938E-1)[&rate=5.672431838995456E-4]:9.828452385815E-2,3[&rate=5.672431838995456E-4]:7.548075351314E-1)[&rate=5.672431838995456E-4]:1.601996231469E-1)[&rate=5.672431838995456E-4]:6.926665888987E-1,(((((((109[&rate=5.672431838995456E-4]:6.388037338377E-1,((104[&rate=5.672431838995456E-4]:2.911430815184E-1,114[&rate=5.672431838995456E-4]:2.308691089156E-1)[&rate=5.672431838995456E-4]:2.270151926841E-1,112[&rate=5.672431838995456E-4]:5.400760824216E-1)[&rate=5.672431838995456E-4]:1.014673774435E-1)[&rate=5.672431838995456E-4]:5.258150632302E-3,(107[&rate=5.672431838995456E-4]:1.264239399926E-1,108[&rate=5.672431838995456E-4]:1.236842139652E-1)[&rate=5.672431838995456E-4]:4.984598622857E-1)[&rate=5.672431838995456E-4]:2.03519156479E-1,((13[&rate=5.672431838995456E-4]:3.707345806286E-1,19[&rate=5.672431838995456E-4]:4.090907450123E-1)[&rate=5.672431838995456E-4]:4.479803675355E-1,115[&rate=5.672431838995456E-4]:7.365231673423E-1)[&rate=5.672431838995456E-4]:3.160581881221E-2)[&rate=5.672431838995456E-4]:1.814174592879E-1,(116[&rate=5.672431838995456E-4]:6.020731291652E-1,((148[&rate=5.672431838995456E-4]:2.193260964397E-1,143[&rate=5.672431838995456E-4]:2.165863704123E-1)[&rate=5.672431838995456E-4]:2.088612689494E-1,(139[&rate=5.672431838995456E-4]:5.468520729794E-1,(106[&rate=5.672431838995456E-4]:1.014605684155E-1,111[&rate=5.672431838995456E-4]:1.178989245798E-1)[&rate=5.672431838995456E-4]:2.536106826462E-1)[&rate=5.672431838995456E-4]:9.503392254657E-2)[&rate=5.672431838995456E-4]:2.122419281598E-1)[&rate=5.672431838995456E-4]:3.474733162772E-1)[&rate=5.672431838995456E-4]:2.176866934458E-1,(((113[&rate=5.672431838995456E-4]:7.099314856865E-1,117[&rate=5.672431838995456E-4]:7.126712117141E-1)[&rate=5.672431838995456E-4]:3.586297704678E-2,(105[&rate=5.672431838995456E-4]:4.759806748784E-1,110[&rate=5.672431838995456E-4]:4.978984830975E-1)[&rate=5.672431838995456E-4]:2.424165275811E-1)[&rate=5.672431838995456E-4]:1.254629137369E-2,(((30[&rate=5.672431838995456E-4]:5.494889022881E-1,4[&rate=5.672431838995456E-4]:3.76886162562E-1)[&rate=5.672431838995456E-4]:2.725396428647E-1,9[&rate=5.672431838995456E-4]:6.987408739199E-1)[&rate=5.672431838995456E-4]:1.434451557292E-2,(17[&rate=5.672431838995456E-4]:4.065879878144E-1,14[&rate=5.672431838995456E-4]:3.682318234307E-1)[&rate=5.672431838995456E-4]:3.530727441441E-1)[&rate=5.672431838995456E-4]:3.703618653207E-2)[&rate=5.672431838995456E-4]:4.91084165603E-1)[&rate=5.672431838995456E-4]:2.034639238128E-1,(142[&rate=5.672431838995456E-4]:3.697760069385E-1,((145[&rate=5.672431838995456E-4]:7.020546590844E-2,141[&rate=5.672431838995456E-4]:6.746573988085E-2)[&rate=5.672431838995456E-4]:1.310019966301E-1,144[&rate=5.672431838995456E-4]:1.957280104836E-1)[&rate=5.672431838995456E-4]:1.685685444E-1)[&rate=5.672431838995456E-4]:1.25571557631E0)[&rate=5.672431838995456E-4]:1.893938093544E-2,(((23[&rate=5.672431838995456E-4]:3.651191480698E-1,(25[&rate=5.672431838995456E-4]:2.385847803682E-1,20[&rate=5.672431838995456E-4]:2.194066981765E-1)[&rate=5.672431838995456E-4]:1.374932718113E-1)[&rate=5.672431838995456E-4]:7.087779007596E-1,(11[&rate=5.672431838995456E-4]:4.703997867428E-1,140[&rate=5.672431838995456E-4]:4.512217045511E-1)[&rate=5.672431838995456E-4]:5.185657552374E-1)[&rate=5.672431838995456E-4]:4.360463199615E-1,((((21[&rate=5.672431838995456E-4]:5.588288440193E-1,28[&rate=5.672431838995456E-4]:5.834863782657E-1)[&rate=5.672431838995456E-4]:2.176288209317E-1,1[&rate=5.672431838995456E-4]:1.481382933445E-2)[&rate=5.672431838995456E-4]:3.152886514189E-2,24[&rate=5.672431838995456E-4]:8.271646122846E-1)[&rate=5.672431838995456E-4]:3.355012021302E-1,102[&rate=5.672431838995456E-4]:1.021978798444E-3)[&rate=5.672431838995456E-4]:3.582364584858E-1)[&rate=5.672431838995456E-4]:3.859718443439E-2)[&rate=5.672431838995456E-4]:2.125578514858E-1)[&rate=5.672431838995456E-4]:8.441445059778E-1)[&rate=5.672431838995456E-4]:9.867708260805E-3)[&rate=5.672431838995456E-4]:1.868857726547E-2,((101[&rate=5.672431838995456E-4]:1.343626773218E0,((94[&rate=5.672431838995456E-4]:3.931226386554E-1,100[&rate=5.672431838995456E-4]:3.931226386554E-1)[&rate=5.672431838995456E-4]:1.897015789767E-2,95[&rate=5.672431838995456E-4]:4.967922501051E-1)[&rate=5.672431838995456E-4]:1.301462641413E-2)[&rate=5.672431838995456E-4]:8.220354131484E-2,(98[&rate=5.672431838995456E-4]:5.603090657346E-1,(99[&rate=5.672431838995456E-4]:4.374674735225E-1,96[&rate=5.672431838995456E-4]:4.019483478396E-1)[&rate=5.672431838995456E-4]:1.446995157093E-1)[&rate=5.672431838995456E-4]:2.077239035079E-2)[&rate=5.672431838995456E-4]:5.180449812067E-2)[&rate=5.672431838995456E-4]:6.182794523725E-2,38[&rate=5.672431838995456E-4]:4.979925879679E-1)[&rate=5.672431838995456E-4]:6.970192120697E-1,(((45[&rate=5.672431838995456E-4]:7.394148299646E-1,((44[&rate=5.672431838995456E-4]:5.453100565589E-1,(47[&rate=5.672431838995456E-4]:5.346172539293E-1,51[&rate=5.672431838995456E-4]:5.072948495578E-1)[&rate=5.672431838995456E-4]:1.61572835039E-2)[&rate=5.672431838995456E-4]:1.087905187875E-1,(((46[&rate=5.672431838995456E-4]:3.621222178465E-1,43[&rate=5.672431838995456E-4]:3.621222178465E-1)[&rate=5.672431838995456E-4]:1.982343520042E-1,((42[&rate=5.672431838995456E-4]:4.075838166342E-1,48[&rate=5.672431838995456E-4]:4.458351827544E-1)[&rate=5.672431838995456E-4]:1.211841202468E-2,41[&rate=5.672431838995456E-4]:4.142377477846E-1)[&rate=5.672431838995456E-4]:9.147401332311E-2)[&rate=5.672431838995456E-4]:8.372302035637E-2,(50[&rate=5.672431838995456E-4]:5.374890388012E-1,49[&rate=5.672431838995456E-4]:5.374890388012E-1)[&rate=5.672431838995456E-4]:7.380366616014E-2)[&rate=5.672431838995456E-4]:1.548546601355E-2)[&rate=5.672431838995456E-4]:8.804649505529E-2)[&rate=5.672431838995456E-4]:1.665507471058E-1,((((62[&rate=5.672431838995456E-4]:5.461670816549E-1,((60[&rate=5.672431838995456E-4]:1.373401756678E-1,65[&rate=5.672431838995456E-4]:1.373401756678E-1)[&rate=5.672431838995456E-4]:2.911788283375E-2,64[&rate=5.672431838995456E-4]:3.171429900083E-1)[&rate=5.672431838995456E-4]:1.879282012356E-1)[&rate=5.672431838995456E-4]:2.27018828219E-1,(61[&rate=5.672431838995456E-4]:3.110801687458E-1,63[&rate=5.672431838995456E-4]:2.699842783348E-1)[&rate=5.672431838995456E-4]:4.621057411281E-1)[&rate=5.672431838995456E-4]:6.921918776123E-1,128[&rate=5.672431838995456E-4]:1.325651760089E0)[&rate=5.672431838995456E-4]:1.790836003262E-1,((118[&rate=5.672431838995456E-4]:6.625761149881E-1,69[&rate=5.672431838995456E-4]:6.735350190977E-1)[&rate=5.672431838995456E-4]:1.080202764699E-1,((129[&rate=5.672431838995456E-4]:1.898040156893E-1,(132[&rate=5.672431838995456E-4]:1.405198065312E-1,130[&rate=5.672431838995456E-4]:1.377800805039E-1)[&rate=5.672431838995456E-4]:5.202393518538E-2)[&rate=5.672431838995456E-4]:1.283581327091E-1,131[&rate=5.672431838995456E-4]:3.209018744258E-1)[&rate=5.672431838995456E-4]:3.154479416896E-1)[&rate=5.672431838995456E-4]:8.738649963545E-1)[&rate=5.672431838995456E-4]:1.746264289466E-1)[&rate=5.672431838995456E-4]:1.423359184515E-1,((35[&rate=5.672431838995456E-4]:2.04365495142E-2,36[&rate=5.672431838995456E-4]:6.701189197996E-2)[&rate=5.672431838995456E-4]:8.148786666266E-2,(121[&rate=5.672431838995456E-4]:1.012618085206E0,127[&rate=5.672431838995456E-4]:1.453713975617E0)[&rate=5.672431838995456E-4]:1.215333728231E0)[&rate=5.672431838995456E-4]:1.910061683486E-1)[&rate=5.672431838995456E-4]:2.997157689966E-1)[&rate=5.672431838995456E-4]:2.434048005078E-1,(((67[&rate=5.672431838995456E-4]:3.680117683134E-1,((123[&rate=5.672431838995456E-4]:2.619981310701E-1,122[&rate=5.672431838995456E-4]:2.619981310701E-1)[&rate=5.672431838995456E-4]:2.616848967945E-2,124[&rate=5.672431838995456E-4]:2.854343803124E-1)[&rate=5.672431838995456E-4]:5.811176979045E-1)[&rate=5.672431838995456E-4]:1.685621587429E-1,66[&rate=5.672431838995456E-4]:5.365739270563E-1)[&rate=5.672431838995456E-4]:4.730740872557E-2,((((138[&rate=5.672431838995456E-4]:1.584091592784E-1,136[&rate=5.672431838995456E-4]:2.690230996324E-2)[&rate=5.672431838995456E-4]:3.874213020002E-1,135[&rate=5.672431838995456E-4]:3.458304612786E-1)[&rate=5.672431838995456E-4]:1.954347334713E-1,(119[&rate=5.672431838995456E-4]:8.808944164286E-1,120[&rate=5.672431838995456E-4]:7.850040054697E-1)[&rate=5.672431838995456E-4]:8.31598380068E-3)[&rate=5.672431838995456E-4]:1.101454084975E0,126[&rate=5.672431838995456E-4]:1.204961962561E0)[&rate=5.672431838995456E-4]:6.260935629061E-1)[&rate=5.672431838995456E-4]:2.521698182481E-1)[&rate=5.672431838995456E-4]:3.007558983688E-2)[&rate=5.672431838995456E-4]:3.173557296749E-3,34[&rate=5.672431838995456E-4]:6.286602533449E-3)[&rate=5.672431838995456E-4]:4.12997090439E-2);
tree STATE_85590000 [&joint=-20942.85365123176,lnP=-20942.85365123176] = [&R] (32[&rate=6.302663601151753E-4]:5.27163851211E-2,(33[&rate=6.302663601151753E-4]:3.401198420283E-2,(((66[&rate=6.302663601151753E-4]:3.793109888017E-1,((67[&rate=6.302663601151753E-4]:1.17093973672E-1,((123[&rate=6.302663601151753E-4]:1.838862876009E-1,124[&rate=6.302663601151753E-4]:1.811540471637E-1)[&rate=6.302663601151753E-4]:7.134198796121E-2,122[&rate=6.302663601151753E-4]:2.552282755621E-1)[&rate=6.302663601151753E-4]:3.631382484506E-1)[&rate=6.302663601151753E-4]:1.698682344194E-1,((119[&rate=6.302663601151753E-4]:8.915907182579E-1,((138[&rate=6.302663601151753E-4]:3.159355168719E-1,136[&rate=6.302663601151753E-4]:1.844286675567E-1)[&rate=6.302663601151753E-4]:2.541874271231E-1,135[&rate=6.302663601151753E-4]:3.701229439949E-1)[&rate=6.302663601151753E-4]:1.735225687836E-1)[&rate=6.302663601151753E-4]:8.190416029697E-1,(120[&rate=6.302663601151753E-4]:1.544612904991E0,126[&rate=6.302663601151753E-4]:8.548007933063E-1)[&rate=6.302663601151753E-4]:7.01290052776E-2)[&rate=6.302663601151753E-4]:6.092065991925E-1)[&rate=6.302663601151753E-4]:9.234878071034E-2)[&rate=6.302663601151753E-4]:3.124138131743E-1,(((38[&rate=6.302663601151753E-4]:5.702131485618E-1,((((99[&rate=6.302663601151753E-4]:5.567729515424E-1,96[&rate=6.302663601151753E-4]:5.212538258596E-1)[&rate=6.302663601151753E-4]:1.126091371951E-1,(((94[&rate=6.302663601151753E-4]:5.091999776103E-2,100[&rate=6.302663601151753E-4]:5.091999776103E-2)[&rate=6.302663601151753E-4]:2.756311726742E-1,95[&rate=6.302663601151753E-4]:4.112506239873E-1)[&rate=6.302663601151753E-4]:9.814949613363E-2,(101[&rate=6.302663601151753E-4]:1.162533683586E0,98[&rate=6.302663601151753E-4]:3.177848251383E-1)[&rate=6.302663601151753E-4]:1.806863332339E-1)[&rate=6.302663601151753E-4]:1.490530068681E-1)[&rate=6.302663601151753E-4]:5.329931415103E-3,40[&rate=6.302663601151753E-4]:5.244387961092E-1)[&rate=6.302663601151753E-4]:5.129244233473E-2,(((147[&rate=6.302663601151753E-4]:4.877979921946E-1,16[&rate=6.302663601151753E-4]:2.515913869131E0)[&rate=6.302663601151753E-4]:7.471860320332E-2,(2[&rate=6.302663601151753E-4]:6.678162083333E-1,((31[&rate=6.302663601151753E-4]:5.620409127784E-1,(22[&rate=6.302663601151753E-4]:3.518494253636E-1,27[&rate=6.302663601151753E-4]:3.68287781528E-1)[&rate=6.302663601151753E-4]:1.553969668668E-1)[&rate=6.302663601151753E-4]:1.156580676805E-1,(26[&rate=6.302663601151753E-4]:5.755191411863E-1,(7[&rate=6.302663601151753E-4]:1.64236187216E-1,8[&rate=6.302663601151753E-4]:1.64236187216E-1)[&rate=6.302663601151753E-4]:3.044336389018E-1)[&rate=6.302663601151753E-4]:5.834422283421E-2)[&rate=6.302663601151753E-4]:2.175144881485E-1)[&rate=6.302663601151753E-4]:1.794049140714E0)[&rate=6.302663601151753E-4]:3.667101389884E-2,(((146[&rate=6.302663601151753E-4]:5.145698141913E-1,97[&rate=6.302663601151753E-4]:3.233129835902E-1)[&rate=6.302663601151753E-4]:1.112157000069E-2,39[&rate=6.302663601151753E-4]:4.054728049571E-1)[&rate=6.302663601151753E-4]:9.260758973782E-2,(((3[&rate=6.302663601151753E-4]:6.526096617148E-1,(18[&rate=6.302663601151753E-4]:5.222057387991E-1,((10[&rate=6.302663601151753E-4]:2.44340986212E-1,15[&rate=6.302663601151753E-4]:2.826971505955E-1)[&rate=6.302663601151753E-4]:2.153505436357E-1,6[&rate=6.302663601151753E-4]:4.432531736833E-1)[&rate=6.302663601151753E-4]:1.593886648567E-2)[&rate=6.302663601151753E-4]:2.454724160662E-1)[&rate=6.302663601151753E-4]:9.906496593184E-2,((89[&rate=6.302663601151753E-4]:4.842038712617E-2,88[&rate=6.302663601151753E-4]:3.472175698915E-2)[&rate=6.302663601151753E-4]:2.489429169537E-1,(87[&rate=6.302663601151753E-4]:1.884078887664E-1,(((83[&rate=6.302663601151753E-4]:7.823705863721E-2,93[&rate=6.302663601151753E-4]:9.193568877423E-2)[&rate=6.302663601151753E-4]:1.49555784066E-3,((85[&rate=6.302663601151753E-4]:2.98230117105E-2,84[&rate=6.302663601151753E-4]:2.98230117105E-2)[&rate=6.302663601151753E-4]:1.885426022048E-2,86[&rate=6.302663601151753E-4]:4.867727193098E-2)[&rate=6.302663601151753E-4]:3.105534454689E-2)[&rate=6.302663601151753E-4]:6.540583095766E-2,((90[&rate=6.302663601151753E-4]:6.341475185414E-2,91[&rate=6.302663601151753E-4]:6.341475185414E-2)[&rate=6.302663601151753E-4]:1.429951673755E-2,92[&rate=6.302663601151753E-4]:7.771426859168E-2)[&rate=6.302663601151753E-4]:8.112280898086E-2)[&rate=6.302663601151753E-4]:4.326944133089E-2)[&rate=6.302663601151753E-4]:9.52567851764E-2)[&rate=6.302663601151753E-4]:1.007735981101E0)[&rate=6.302663601151753E-4]:8.126772518148E-1,((142[&rate=6.302663601151753E-4]:6.561943663596E-1,((144[&rate=6.302663601151753E-4]:1.74558369101E-1,141[&rate=6.302663601151753E-4]:1.772980951283E-1)[&rate=6.302663601151753E-4]:3.480544353784E-2,145[&rate=6.302663601151753E-4]:2.148432646938E-1)[&rate=6.302663601151753E-4]:4.413511016658E-1)[&rate=6.302663601151753E-4]:1.023141926772E0,(((102[&rate=6.302663601151753E-4]:5.288400799569E-2,((23[&rate=6.302663601151753E-4]:5.456333631106E-1,(20[&rate=6.302663601151753E-4]:5.261807455076E-1,25[&rate=6.302663601151753E-4]:5.453588276994E-1)[&rate=6.302663601151753E-4]:1.123343952086E-2)[&rate=6.302663601151753E-4]:2.209341736735E-1,(140[&rate=6.302663601151753E-4]:4.638973818823E-1,11[&rate=6.302663601151753E-4]:4.830754640741E-1)[&rate=6.302663601151753E-4]:1.985605658608E-1)[&rate=6.302663601151753E-4]:4.370014027184E-1)[&rate=6.302663601151753E-4]:6.559037606278E-2,(24[&rate=6.302663601151753E-4]:1.019201735633E0,((21[&rate=6.302663601151753E-4]:5.233483333451E-1,28[&rate=6.302663601151753E-4]:5.480058675915E-1)[&rate=6.302663601151753E-4]:3.319758125361E-1,1[&rate=6.302663601151753E-4]:9.368031026466E-2)[&rate=6.302663601151753E-4]:1.4469950756E-1)[&rate=6.302663601151753E-4]:2.609164840419E-1)[&rate=6.302663601151753E-4]:1.29963061611E-1,((((13[&rate=6.302663601151753E-4]:4.739162940672E-1,19[&rate=6.302663601151753E-4]:5.122724584509E-1)[&rate=6.302663601151753E-4]:2.683464121937E-1,(((109[&rate=6.302663601151753E-4]:4.671502124773E-1,(112[&rate=6.302663601151753E-4]:4.184317374959E-1,(104[&rate=6.302663601151753E-4]:1.100945166673E-1,114[&rate=6.302663601151753E-4]:4.982054406458E-2)[&rate=6.302663601151753E-4]:2.864194126094E-1)[&rate=6.302663601151753E-4]:5.145820100877E-2)[&rate=6.302663601151753E-4]:7.781174487278E-2,(107[&rate=6.302663601151753E-4]:3.207001661376E-2,108[&rate=6.302663601151753E-4]:2.93302905864E-2)[&rate=6.302663601151753E-4]:4.937138585446E-1)[&rate=6.302663601151753E-4]:1.771587195329E-1,115[&rate=6.302663601151753E-4]:6.426686220884E-1)[&rate=6.302663601151753E-4]:1.740230335066E-2)[&rate=6.302663601151753E-4]:1.859749530278E-1,((116[&rate=6.302663601151753E-4]:5.009011057573E-1,(106[&rate=6.302663601151753E-4]:4.625138925144E-1,(139[&rate=6.302663601151753E-4]:2.515197321739E-1,111[&rate=6.302663601151753E-4]:7.617726642048E-2)[&rate=6.302663601151753E-4]:4.027749822583E-1)[&rate=6.302663601151753E-4]:9.866118584565E-2)[&rate=6.302663601151753E-4]:6.378294022296E-2,(148[&rate=6.302663601151753E-4]:1.803944313548E-1,143[&rate=6.302663601151753E-4]:1.776547053274E-1)[&rate=6.302663601151753E-4]:4.226457790092E-1)[&rate=6.302663601151753E-4]:2.813618324866E-1)[&rate=6.302663601151753E-4]:2.483219285471E-1,(((17[&rate=6.302663601151753E-4]:5.109680618755E-1,14[&rate=6.302663601151753E-4]:4.726118974918E-1)[&rate=6.302663601151753E-4]:2.584169632179E-1,((9[&rate=6.302663601151753E-4]:4.622702591324E-1,(30[&rate=6.302663601151753E-4]:2.253252898604E-1,4[&rate=6.302663601151753E-4]:5.272255013441E-2)[&rate=6.302663601151753E-4]:3.602326405048E-1)[&rate=6.302663601151753E-4]:2.354186628362E-1,117[&rate=6.302663601151753E-4]:7.086478260782E-1)[&rate=6.302663601151753E-4]:2.512076065912E-2)[&rate=6.302663601151753E-4]:2.681001375196E-2,((113[&rate=6.302663601151753E-4]:4.601397783973E-1,105[&rate=6.302663601151753E-4]:4.327425181235E-1)[&rate=6.302663601151753E-4]:8.291432534611E-2,110[&rate=6.302663601151753E-4]:5.375746516887E-1)[&rate=6.302663601151753E-4]:2.147847707182E-1)[&rate=6.302663601151753E-4]:4.187207133742E-1)[&rate=6.302663601151753E-4]:1.458504605732E-1)[&rate=6.302663601151753E-4]:1.843235049962E-1)[&rate=6.302663601151753E-4]:1.34330654823E-1)[&rate=6.302663601151753E-4]:9.096324002549E-1)[&rate=6.302663601151753E-4]:4.373016542151E-2)[&rate=6.302663601151753E-4]:3.392067832748E-2)[&rate=6.302663601151753E-4]:6.278792104701E-2)[&rate=6.302663601151753E-4]:4.02459202939E-1,(((121[&rate=6.302663601151753E-4]:2.02655413882E0,127[&rate=6.302663601151753E-4]:2.467650029231E0)[&rate=6.302663601151753E-4]:1.318225214102E-1,36[&rate=6.302663601151753E-4]:7.892460543555E-2)[&rate=6.302663601151753E-4]:7.262885219364E-2,(35[&rate=6.302663601151753E-4]:2.940603472281E-2,(((((46[&rate=6.302663601151753E-4]:4.524292518235E-1,43[&rate=6.302663601151753E-4]:4.524292518235E-1)[&rate=6.302663601151753E-4]:6.921057353406E-2,(41[&rate=6.302663601151753E-4]:2.985424050204E-1,(42[&rate=6.302663601151753E-4]:2.86420713854E-1,48[&rate=6.302663601151753E-4]:3.246720799742E-1)[&rate=6.302663601151753E-4]:1.758617204065E-2)[&rate=6.302663601151753E-4]:1.684526115942E-1)[&rate=6.302663601151753E-4]:1.110905676108E-1,(44[&rate=6.302663601151753E-4]:6.076285123485E-1,((50[&rate=6.302663601151753E-4]:3.340164022959E-1,49[&rate=6.302663601151753E-4]:3.340164022959E-1)[&rate=6.302663601151753E-4]:2.451724420873E-1,(47[&rate=6.302663601151753E-4]:4.279352897598E-1,51[&rate=6.302663601151753E-4]:4.006128853883E-1)[&rate=6.302663601151753E-4]:1.840404398691E-1)[&rate=6.302663601151753E-4]:1.117263593863E-3)[&rate=6.302663601151753E-4]:1.963739974559E-2)[&rate=6.302663601151753E-4]:6.052939602993E-2,45[&rate=6.302663601151753E-4]:6.850630676869E-1)[&rate=6.302663601151753E-4]:7.890488579199E-2,(((62[&rate=6.302663601151753E-4]:3.990736761181E-1,(64[&rate=6.302663601151753E-4]:3.410431629609E-1,(60[&rate=6.302663601151753E-4]:1.472104507992E-1,65[&rate=6.302663601151753E-4]:1.472104507992E-1)[&rate=6.302663601151753E-4]:4.314778065501E-2)[&rate=6.302663601151753E-4]:1.69346227462E-2)[&rate=6.302663601151753E-4]:1.894799101616E-1,(61[&rate=6.302663601151753E-4]:1.602703674689E-1,63[&rate=6.302663601151753E-4]:1.191744770579E-1)[&rate=6.302663601151753E-4]:4.282832188108E-1)[&rate=6.302663601151753E-4]:9.830574807473E-1,(((69[&rate=6.302663601151753E-4]:7.155766013287E-1,((132[&rate=6.302663601151753E-4]:3.854320473681E-2,129[&rate=6.302663601151753E-4]:3.580347870945E-2)[&rate=6.302663601151753E-4]:1.802126453953E-1,(130[&rate=6.302663601151753E-4]:1.547744587937E-1,131[&rate=6.302663601151753E-4]:1.575141848211E-1)[&rate=6.302663601151753E-4]:6.124166531101E-2)[&rate=6.302663601151753E-4]:3.516152717444E-1)[&rate=6.302663601151753E-4]:9.238951418888E-2,118[&rate=6.302663601151753E-4]:7.970072114079E-1)[&rate=6.302663601151753E-4]:5.991894337808E-1,128[&rate=6.302663601151753E-4]:1.256470617791E0)[&rate=6.302663601151753E-4]:1.754144218383E-1)[&rate=6.302663601151753E-4]:1.054791261405E-1)[&rate=6.302663601151753E-4]:2.080899224025E-2)[&rate=6.302663601151753E-4]:7.557208044061E-2)[&rate=6.302663601151753E-4]:2.65328789822E-1)[&rate=6.302663601151753E-4]:1.460196927242E-1,(((((58[&rate=6.302663601151753E-4]:2.10498024675E-1,(37[&rate=6.302663601151753E-4]:1.782583223077E-1,59[&rate=6.302663601151753E-4]:1.400069561875E-1)[&rate=6.302663601151753E-4]:5.136538542739E-2)[&rate=6.302663601151753E-4]:4.344052065747E-2,((55[&rate=6.302663601151753E-4]:1.238533846701E-1,56[&rate=6.302663601151753E-4]:1.238533846701E-1)[&rate=6.302663601151753E-4]:8.286035524354E-2,54[&rate=6.302663601151753E-4]:1.76659095105E-1)[&rate=6.302663601151753E-4]:1.990240104718E-2)[&rate=6.302663601151753E-4]:1.097806165221E-1,57[&rate=6.302663601151753E-4]:3.473257192316E-1)[&rate=6.302663601151753E-4]:2.129896133812E-1,68[&rate=6.302663601151753E-4]:5.084027643067E-1)[&rate=6.302663601151753E-4]:2.139851296697E-1,(125[&rate=6.302663601151753E-4]:6.836836613778E-1,((((75[&rate=6.302663601151753E-4]:4.845207212858E-1,((74[&rate=6.302663601151753E-4]:3.323125207467E-1,76[&rate=6.302663601151753E-4]:3.323125207467E-1)[&rate=6.302663601151753E-4]:7.944929530636E-2,70[&rate=6.302663601151753E-4]:3.734056516696E-1)[&rate=6.302663601151753E-4]:7.275890523272E-2)[&rate=6.302663601151753E-4]:2.091463661893E-1,((77[&rate=6.302663601151753E-4]:3.12268962067E-1,(((81[&rate=6.302663601151753E-4]:4.108640946437E-2,80[&rate=6.302663601151753E-4]:4.108640946437E-2)[&rate=6.302663601151753E-4]:1.604357003827E-1,73[&rate=6.302663601151753E-4]:2.508371783402E-1)[&rate=6.302663601151753E-4]:9.854975891264E-3,71[&rate=6.302663601151753E-4]:1.921990035466E-1)[&rate=6.302663601151753E-4]:5.705625989019E-2)[&rate=6.302663601151753E-4]:2.179551844404E-1,(82[&rate=6.302663601151753E-4]:3.599501251825E-1,((72[&rate=6.302663601151753E-4]:6.438135710399E-2,78[&rate=6.302663601151753E-4]:8.629916532331E-2)[&rate=6.302663601151753E-4]:2.345803509207E-1,79[&rate=6.302663601151753E-4]:3.20879516244E-1)[&rate=6.302663601151753E-4]:3.085143085642E-2)[&rate=6.302663601151753E-4]:1.428767610509E-1)[&rate=6.302663601151753E-4]:1.57963488913E-1)[&rate=6.302663601151753E-4]:5.85782805443E-1,53[&rate=6.302663601151753E-4]:5.32986834306E-1)[&rate=6.302663601151753E-4]:1.802717711097E-1,((137[&rate=6.302663601151753E-4]:4.614608078613E-1,(133[&rate=6.302663601151753E-4]:3.459958200364E-1,134[&rate=6.302663601151753E-4]:3.158588337352E-1)[&rate=6.302663601151753E-4]:7.436909741385E-2)[&rate=6.302663601151753E-4]:9.506091278989E-1,(52[&rate=6.302663601151753E-4]:5.344498650949E-1,(103[&rate=6.302663601151753E-4]:6.112473598677E-1,((12[&rate=6.302663601151753E-4]:2.423279526134E-1,5[&rate=6.302663601151753E-4]:2.0397178823E-1)[&rate=6.302663601151753E-4]:1.858491999421E-1,29[&rate=6.302663601151753E-4]:5.35026467624E-1)[&rate=6.302663601151753E-4]:3.090976045724E-1)[&rate=6.302663601151753E-4]:1.587496239788E0)[&rate=6.302663601151753E-4]:6.264140459737E-2)[&rate=6.302663601151753E-4]:1.243640570348E-1)[&rate=6.302663601151753E-4]:1.808075696233E-1)[&rate=6.302663601151753E-4]:2.053708992654E-1)[&rate=6.302663601151753E-4]:3.416593415054E-1)[&rate=6.302663601151753E-4]:1.753982042664E-1)[&rate=6.302663601151753E-4]:1.774256561822E-1,34[&rate=6.302663601151753E-4]:6.136759528062E-3)[&rate=6.302663601151753E-4]:4.431358083914E-2)[&rate=6.302663601151753E-4]:2.418385297299E-2);
tree STATE_85680000 [&joint=-20972.19432348731,lnP=-20972.19432348731] = [&R] (((((((119[&rate=6.574169662343364E-4]:1.876211918094E0,(126[&rate=6.574169662343364E-4]:6.612753311366E-1,(((138[&rate=6.574169662343364E-4]:3.203140915339E-1,136[&rate=6.574169662343364E-4]:1.888072422187E-1)[&rate=6.574169662343364E-4]:3.23222985714E-1,135[&rate=6.574169662343364E-4]:4.435370772479E-1)[&rate=6.574169662343364E-4]:3.082892935706E-1,120[&rate=6.574169662343364E-4]:1.003881165339E0)[&rate=6.574169662343364E-4]:3.472062774824E-1)[&rate=6.574169662343364E-4]:4.292340643137E-1)[&rate=6.574169662343364E-4]:4.553072175408E-1,66[&rate=6.574169662343364E-4]:2.986424233061E-1)[&rate=6.574169662343364E-4]:1.448552045854E-1,(67[&rate=6.574169662343364E-4]:2.965109686773E-1,(122[&rate=6.574169662343364E-4]:1.88469384118E-1,(123[&rate=6.574169662343364E-4]:1.554549967661E-1,124[&rate=6.574169662343364E-4]:1.52722756329E-1)[&rate=6.574169662343364E-4]:3.301438735187E-2)[&rate=6.574169662343364E-4]:6.093141349E-1)[&rate=6.574169662343364E-4]:1.469866592142E-1)[&rate=6.574169662343364E-4]:2.043521895829E-1,((38[&rate=6.574169662343364E-4]:6.947837914932E-1,((39[&rate=6.574169662343364E-4]:5.002971280351E-1,(97[&rate=6.574169662343364E-4]:3.286603470018E-1,146[&rate=6.574169662343364E-4]:5.199171776029E-1)[&rate=6.574169662343364E-4]:1.005985296672E-1)[&rate=6.574169662343364E-4]:1.520189292849E-1,(40[&rate=6.574169662343364E-4]:6.520546175486E-1,(((95[&rate=6.574169662343364E-4]:4.901700254829E-1,(100[&rate=6.574169662343364E-4]:1.969632262755E-1,94[&rate=6.574169662343364E-4]:1.969632262755E-1)[&rate=6.574169662343364E-4]:2.085073456553E-1)[&rate=6.574169662343364E-4]:1.118485217662E-1,(98[&rate=6.574169662343364E-4]:5.68428661494E-1,(99[&rate=6.574169662343364E-4]:4.223093530478E-1,96[&rate=6.574169662343364E-4]:3.86790227365E-1)[&rate=6.574169662343364E-4]:1.679772319434E-1)[&rate=6.574169662343364E-4]:2.266092400633E-2)[&rate=6.574169662343364E-4]:1.498438800472E-1,((((2[&rate=6.574169662343364E-4]:5.627698451212E-1,((22[&rate=6.574169662343364E-4]:1.509140584927E-1,27[&rate=6.574169662343364E-4]:1.673524146571E-1)[&rate=6.574169662343364E-4]:4.828731113728E-1,(31[&rate=6.574169662343364E-4]:6.522688172659E-1,(26[&rate=6.574169662343364E-4]:4.37438182261E-1,(7[&rate=6.574169662343364E-4]:8.982414496168E-2,8[&rate=6.574169662343364E-4]:8.982414496168E-2)[&rate=6.574169662343364E-4]:2.407647222308E-1)[&rate=6.574169662343364E-4]:1.709950185665E-1)[&rate=6.574169662343364E-4]:3.631287314771E-2)[&rate=6.574169662343364E-4]:1.015854149817E-1)[&rate=6.574169662343364E-4]:1.724850219481E0,16[&rate=6.574169662343364E-4]:2.416387187891E0)[&rate=6.574169662343364E-4]:1.911236644713E-2,((((((((((93[&rate=6.574169662343364E-4]:2.650933835391E-2,84[&rate=6.574169662343364E-4]:1.281070821689E-2)[&rate=6.574169662343364E-4]:6.364312125488E-2,86[&rate=6.574169662343364E-4]:7.645382947177E-2)[&rate=6.574169662343364E-4]:1.001394768669E-1,83[&rate=6.574169662343364E-4]:1.765933063387E-1)[&rate=6.574169662343364E-4]:1.537891474493E-3,85[&rate=6.574169662343364E-4]:1.781311978132E-1)[&rate=6.574169662343364E-4]:6.930659878303E-2,(((90[&rate=6.574169662343364E-4]:1.010071610079E-1,91[&rate=6.574169662343364E-4]:1.010071610079E-1)[&rate=6.574169662343364E-4]:3.711768066501E-3,92[&rate=6.574169662343364E-4]:1.047189290744E-1)[&rate=6.574169662343364E-4]:1.020822621902E-1,87[&rate=6.574169662343364E-4]:1.931025611276E-1)[&rate=6.574169662343364E-4]:5.433523546863E-2)[&rate=6.574169662343364E-4]:1.665504432852E-1,(89[&rate=6.574169662343364E-4]:9.06727224167E-2,88[&rate=6.574169662343364E-4]:7.697409227969E-2)[&rate=6.574169662343364E-4]:3.370141476017E-1)[&rate=6.574169662343364E-4]:9.358076445278E-1,((6[&rate=6.574169662343364E-4]:2.808710002954E-1,18[&rate=6.574169662343364E-4]:3.438846989255E-1)[&rate=6.574169662343364E-4]:2.789032384179E-1,(10[&rate=6.574169662343364E-4]:2.981755397032E-1,15[&rate=6.574169662343364E-4]:3.365317040867E-1)[&rate=6.574169662343364E-4]:2.780370551745E-1)[&rate=6.574169662343364E-4]:3.023504128192E-1)[&rate=6.574169662343364E-4]:7.119044644474E-3,3[&rate=6.574169662343364E-4]:8.171889016565E-1)[&rate=6.574169662343364E-4]:6.127824909474E-1,((((((112[&rate=6.574169662343364E-4]:5.3007352346E-1,(((104[&rate=6.574169662343364E-4]:1.504123968461E-1,114[&rate=6.574169662343364E-4]:9.013842424337E-2)[&rate=6.574169662343364E-4]:2.591493412896E-1,(107[&rate=6.574169662343364E-4]:5.715031485685E-2,108[&rate=6.574169662343364E-4]:5.441058882949E-2)[&rate=6.574169662343364E-4]:3.524114232789E-1)[&rate=6.574169662343364E-4]:4.083919869505E-2,109[&rate=6.574169662343364E-4]:4.695790190226E-1)[&rate=6.574169662343364E-4]:5.775477841007E-2)[&rate=6.574169662343364E-4]:2.252046310956E-1,((13[&rate=6.574169662343364E-4]:2.451224858939E-1,19[&rate=6.574169662343364E-4]:2.834786502776E-1)[&rate=6.574169662343364E-4]:3.643173223442E-1,115[&rate=6.574169662343364E-4]:5.272480274162E-1)[&rate=6.574169662343364E-4]:1.458383463175E-1)[&rate=6.574169662343364E-4]:4.273140865693E-2,(116[&rate=6.574169662343364E-4]:5.67627117898E-1,((139[&rate=6.574169662343364E-4]:7.449268296366E-1,(111[&rate=6.574169662343364E-4]:6.486900404461E-2,106[&rate=6.574169662343364E-4]:4.843064788023E-2)[&rate=6.574169662343364E-4]:5.047153598386E-1)[&rate=6.574169662343364E-4]:6.552979733582E-2,(148[&rate=6.574169662343364E-4]:5.482110499302E-2,143[&rate=6.574169662343364E-4]:5.208137896566E-2)[&rate=6.574169662343364E-4]:5.419368918426E-1)[&rate=6.574169662343364E-4]:9.22528544612E-3)[&rate=6.574169662343364E-4]:1.481906644926E-1)[&rate=6.574169662343364E-4]:1.013238149437E-1,((105[&rate=6.574169662343364E-4]:6.798391778527E-1,110[&rate=6.574169662343364E-4]:7.017569860718E-1)[&rate=6.574169662343364E-4]:8.418866658143E-2,((117[&rate=6.574169662343364E-4]:6.048039063475E-1,(17[&rate=6.574169662343364E-4]:3.319630798088E-1,14[&rate=6.574169662343364E-4]:2.936069154251E-1)[&rate=6.574169662343364E-4]:3.084572648948E-1)[&rate=6.574169662343364E-4]:2.023741428453E-2,((113[&rate=6.574169662343364E-4]:4.546781868145E-1,(30[&rate=6.574169662343364E-4]:2.462463161461E-1,4[&rate=6.574169662343364E-4]:7.364357642007E-2)[&rate=6.574169662343364E-4]:3.235003638192E-1)[&rate=6.574169662343364E-4]:8.974826929575E-2,9[&rate=6.574169662343364E-4]:5.362072780281E-1)[&rate=6.574169662343364E-4]:7.787513849424E-2)[&rate=6.574169662343364E-4]:1.691235101035E-1)[&rate=6.574169662343364E-4]:1.079082734484E-1)[&rate=6.574169662343364E-4]:1.449895235544E-1,(142[&rate=6.574169662343364E-4]:3.721678898673E-1,((145[&rate=6.574169662343364E-4]:4.182549337153E-2,141[&rate=6.574169662343364E-4]:3.908576734394E-2)[&rate=6.574169662343364E-4]:5.29109115366E-2,144[&rate=6.574169662343364E-4]:8.925695285318E-2)[&rate=6.574169662343364E-4]:2.774314849591E-1)[&rate=6.574169662343364E-4]:8.447577515697E-1)[&rate=6.574169662343364E-4]:1.445220640132E-1,(102[&rate=6.574169662343364E-4]:9.087432123637E-2,((((25[&rate=6.574169662343364E-4]:3.800197816218E-1,20[&rate=6.574169662343364E-4]:3.608416994301E-1)[&rate=6.574169662343364E-4]:2.081295631261E-1,23[&rate=6.574169662343364E-4]:5.771904406383E-1)[&rate=6.574169662343364E-4]:2.717971804607E-1,(140[&rate=6.574169662343364E-4]:4.516451472827E-1,11[&rate=6.574169662343364E-4]:4.708232294745E-1)[&rate=6.574169662343364E-4]:2.932328847753E-1)[&rate=6.574169662343364E-4]:2.499731675821E-1,(24[&rate=6.574169662343364E-4]:9.251540692418E-1,((21[&rate=6.574169662343364E-4]:5.223279507054E-1,28[&rate=6.574169662343364E-4]:5.469854849518E-1)[&rate=6.574169662343364E-4]:3.002447922824E-1,1[&rate=6.574169662343364E-4]:6.092890737127E-2)[&rate=6.574169662343364E-4]:8.340324406235E-2)[&rate=6.574169662343364E-4]:1.847656235489E-1)[&rate=6.574169662343364E-4]:1.42598464062E-1)[&rate=6.574169662343364E-4]:2.399804174799E-2)[&rate=6.574169662343364E-4]:3.17838755647E-1)[&rate=6.574169662343364E-4]:5.776227187898E-1,101[&rate=6.574169662343364E-4]:1.004854385366E0)[&rate=6.574169662343364E-4]:3.18316401848E-1)[&rate=6.574169662343364E-4]:9.410414531029E-2,147[&rate=6.574169662343364E-4]:5.01487822711E-1)[&rate=6.574169662343364E-4]:1.684073914706E-1)[&rate=6.574169662343364E-4]:3.953645254736E-2)[&rate=6.574169662343364E-4]:2.614397714491E-4)[&rate=6.574169662343364E-4]:1.107737451022E-1)[&rate=6.574169662343364E-4]:3.901174615971E-1,((((121[&rate=6.574169662343364E-4]:8.930936327423E-1,127[&rate=6.574169662343364E-4]:1.334189523153E0)[&rate=6.574169662343364E-4]:1.189480598697E0,36[&rate=6.574169662343364E-4]:3.122176644508E-3)[&rate=6.574169662343364E-4]:1.342990761266E-1,35[&rate=6.574169662343364E-4]:9.084591030537E-2)[&rate=6.574169662343364E-4]:6.517197037693E-2,(((118[&rate=6.574169662343364E-4]:7.161195451187E-1,(((129[&rate=6.574169662343364E-4]:6.77611888173E-2,132[&rate=6.574169662343364E-4]:7.050091484466E-2)[&rate=6.574169662343364E-4]:1.207378187119E-1,(130[&rate=6.574169662343364E-4]:5.990460621974E-2,131[&rate=6.574169662343364E-4]:6.26443322471E-2)[&rate=6.574169662343364E-4]:1.285944013095E-1)[&rate=6.574169662343364E-4]:3.425605079014E-1,69[&rate=6.574169662343364E-4]:6.790047209102E-1)[&rate=6.574169662343364E-4]:4.807372831814E-2)[&rate=6.574169662343364E-4]:6.422940161301E-1,(128[&rate=6.574169662343364E-4]:8.406971338493E-1,(((60[&rate=6.574169662343364E-4]:3.019276298397E-2,(64[&rate=6.574169662343364E-4]:8.112693076669E-2,62[&rate=6.574169662343364E-4]:1.222228211777E-1)[&rate=6.574169662343364E-4]:9.975076372399E-2)[&rate=6.574169662343364E-4]:1.898662858874E-1,65[&rate=6.574169662343364E-4]:2.200590488714E-1)[&rate=6.574169662343364E-4]:1.256528058616E-1,(61[&rate=6.574169662343364E-4]:4.144294644459E-2,63[&rate=6.574169662343364E-4]:3.470560335508E-4)[&rate=6.574169662343364E-4]:4.960497302062E-1)[&rate=6.574169662343364E-4]:4.429304845958E-1)[&rate=6.574169662343364E-4]:3.779904000021E-1)[&rate=6.574169662343364E-4]:3.340094182953E-1,(((((50[&rate=6.574169662343364E-4]:3.892384909534E-1,49[&rate=6.574169662343364E-4]:3.892384909534E-1)[&rate=6.574169662343364E-4]:1.025329573693E-1,(44[&rate=6.574169662343364E-4]:5.034532434147E-1,47[&rate=6.574169662343364E-4]:5.089177242889E-1)[&rate=6.574169662343364E-4]:1.564060927953E-2)[&rate=6.574169662343364E-4]:7.296318120572E-2,51[&rate=6.574169662343364E-4]:5.701991104027E-1)[&rate=6.574169662343364E-4]:3.460380326882E-2,((46[&rate=6.574169662343364E-4]:4.467331615028E-1,43[&rate=6.574169662343364E-4]:4.467331615028E-1)[&rate=6.574169662343364E-4]:5.241168927479E-2,((48[&rate=6.574169662343364E-4]:2.182028793845E-1,42[&rate=6.574169662343364E-4]:1.799515132643E-1)[&rate=6.574169662343364E-4]:1.622307366208E-1,41[&rate=6.574169662343364E-4]:3.367177690109E-1)[&rate=6.574169662343364E-4]:1.077822730238E-1)[&rate=6.574169662343364E-4]:1.329804672653E-1)[&rate=6.574169662343364E-4]:4.41557876448E-2,45[&rate=6.574169662343364E-4]:6.680843843764E-1)[&rate=6.574169662343364E-4]:1.112163554791E-1)[&rate=6.574169662343364E-4]:1.320880518232E-1)[&rate=6.574169662343364E-4]:3.265179258925E-1)[&rate=6.574169662343364E-4]:1.653140108997E-1)[&rate=6.574169662343364E-4]:2.348242336912E-1,34[&rate=6.574169662343364E-4]:1.96603525355E-2)[&rate=6.574169662343364E-4]:1.623756000369E-2,((((57[&rate=6.574169662343364E-4]:3.962989357077E-1,((55[&rate=6.574169662343364E-4]:2.765125334695E-1,56[&rate=6.574169662343364E-4]:2.765125334695E-1)[&rate=6.574169662343364E-4]:3.237351259397E-2,(58[&rate=6.574169662343364E-4]:2.917302604725E-1,(59[&rate=6.574169662343364E-4]:1.887595676593E-1,(37[&rate=6.574169662343364E-4]:1.3283980819E-1,54[&rate=6.574169662343364E-4]:5.633707594958E-2)[&rate=6.574169662343364E-4]:9.417112558945E-2)[&rate=6.574169662343364E-4]:8.384500975316E-2)[&rate=6.574169662343364E-4]:4.44781899627E-2)[&rate=6.574169662343364E-4]:7.648392789545E-2)[&rate=6.574169662343364E-4]:1.932770778548E-1,68[&rate=6.574169662343364E-4]:5.376634452565E-1)[&rate=6.574169662343364E-4]:6.108436111539E-1,(125[&rate=6.574169662343364E-4]:6.324884345962E-1,(53[&rate=6.574169662343364E-4]:5.521747384915E-1,((((103[&rate=6.574169662343364E-4]:9.959342962208E-1,((12[&rate=6.574169662343364E-4]:1.328971562048E-1,5[&rate=6.574169662343364E-4]:9.454099182139E-2)[&rate=6.574169662343364E-4]:2.673480513749E-1,29[&rate=6.574169662343364E-4]:5.070945226483E-1)[&rate=6.574169662343364E-4]:7.217164859013E-1)[&rate=6.574169662343364E-4]:9.197517969012E-1,52[&rate=6.574169662343364E-4]:2.513923585611E-1)[&rate=6.574169662343364E-4]:2.743300058645E-1,((((74[&rate=6.574169662343364E-4]:2.815858919933E-1,76[&rate=6.574169662343364E-4]:2.815858919933E-1)[&rate=6.574169662343364E-4]:3.124828734496E-1,70[&rate=6.574169662343364E-4]:5.557126010594E-1)[&rate=6.574169662343364E-4]:2.507331580608E-1,75[&rate=6.574169662343364E-4]:8.448019235037E-1)[&rate=6.574169662343364E-4]:1.553164924745E-1,((((72[&rate=6.574169662343364E-4]:5.394335328354E-2,78[&rate=6.574169662343364E-4]:7.586116150285E-2)[&rate=6.574169662343364E-4]:2.348161194361E-1,(82[&rate=6.574169662343364E-4]:3.075055827688E-1,(71[&rate=6.574169662343364E-4]:1.466421951576E-1,79[&rate=6.574169662343364E-4]:1.740394554316E-1)[&rate=6.574169662343364E-4]:1.252469492551E-1)[&rate=6.574169662343364E-4]:1.139087625222E-2)[&rate=6.574169662343364E-4]:1.865938481375E-2,(73[&rate=6.574169662343364E-4]:9.639293344619E-2,77[&rate=6.574169662343364E-4]:9.091348139148E-2)[&rate=6.574169662343364E-4]:2.740396227173E-1)[&rate=6.574169662343364E-4]:4.330633388849E-2,(80[&rate=6.574169662343364E-4]:5.057098664588E-2,81[&rate=6.574169662343364E-4]:5.057098664588E-2)[&rate=6.574169662343364E-4]:3.13852834913E-1)[&rate=6.574169662343364E-4]:5.863795259262E-1)[&rate=6.574169662343364E-4]:2.638702857482E-1)[&rate=6.574169662343364E-4]:3.053098734899E-2,(134[&rate=6.574169662343364E-4]:4.010308645932E-1,(133[&rate=6.574169662343364E-4]:4.020370168254E-1,137[&rate=6.574169662343364E-4]:4.431329072364E-1)[&rate=6.574169662343364E-4]:2.913083406895E-2)[&rate=6.574169662343364E-4]:8.989682765371E-1)[&rate=6.574169662343364E-4]:4.11810802828E-3)[&rate=6.574169662343364E-4]:2.906962097659E-1)[&rate=6.574169662343364E-4]:6.826852884809E-1)[&rate=6.574169662343364E-4]:2.872939574815E-1,32[&rate=6.574169662343364E-4]:3.14886927032E-3)[&rate=6.574169662343364E-4]:1.083123504978E-2)[&rate=6.574169662343364E-4]:3.544030942941E-2,33[&rate=6.574169662343364E-4]:5.489986580422E-2);
tree STATE_85770000 [&joint=-20975.06130541811,lnP=-20975.06130541811] = [&R] ((33[&rate=5.529939545384298E-4]:1.045345816557E-2,32[&rate=5.529939545384298E-4]:4.974006110857E-3)[&rate=5.529939545384298E-4]:1.777342146275E-2,(34[&rate=5.529939545384298E-4]:1.163818606785E-2,((((126[&rate=5.529939545384298E-4]:1.031132442687E0,119[&rate=5.529939545384298E-4]:1.816834965331E0)[&rate=5.529939545384298E-4]:6.276272396822E-1,(67[&rate=5.529939545384298E-4]:2.669518640084E-1,((124[&rate=5.529939545384298E-4]:1.835129777439E-1,123[&rate=5.529939545384298E-4]:1.86245218181E-1)[&rate=5.529939545384298E-4]:2.505497428874E-1,122[&rate=5.529939545384298E-4]:4.367949610684E-1)[&rate=5.529939545384298E-4]:3.314294532807E-1)[&rate=5.529939545384298E-4]:1.446336286761E-1)[&rate=5.529939545384298E-4]:1.108602294664E-1,(66[&rate=5.529939545384298E-4]:4.154905255248E-1,(((138[&rate=5.529939545384298E-4]:1.4616833069E-1,136[&rate=5.529939545384298E-4]:1.466148137484E-2)[&rate=5.529939545384298E-4]:3.461845275844E-1,135[&rate=5.529939545384298E-4]:2.923528582744E-1)[&rate=5.529939545384298E-4]:1.072013398976E-1,120[&rate=5.529939545384298E-4]:6.516089926926E-1)[&rate=5.529939545384298E-4]:1.700867834202E0)[&rate=5.529939545384298E-4]:1.069551966261E-1)[&rate=5.529939545384298E-4]:2.548811787996E-1,(((38[&rate=5.529939545384298E-4]:1.165413477519E0,((((97[&rate=5.529939545384298E-4]:3.131195725213E-1,16[&rate=5.529939545384298E-4]:2.469650750005E0)[&rate=5.529939545384298E-4]:1.361359596213E-1,146[&rate=5.529939545384298E-4]:6.405123627437E-1)[&rate=5.529939545384298E-4]:2.022510941663E-1,((2[&rate=5.529939545384298E-4]:7.980608686244E-1,((((7[&rate=5.529939545384298E-4]:2.346944154477E-1,8[&rate=5.529939545384298E-4]:2.346944154477E-1)[&rate=5.529939545384298E-4]:2.655695485277E-1,26[&rate=5.529939545384298E-4]:6.07113279044E-1)[&rate=5.529939545384298E-4]:1.939656012204E-1,31[&rate=5.529939545384298E-4]:8.449144967028E-1)[&rate=5.529939545384298E-4]:7.523597251886E-2,(22[&rate=5.529939545384298E-4]:7.598898129336E-1,27[&rate=5.529939545384298E-4]:7.76328169098E-1)[&rate=5.529939545384298E-4]:1.0546613574E-1)[&rate=5.529939545384298E-4]:1.053076596768E-1)[&rate=5.529939545384298E-4]:1.863824601359E0,((((96[&rate=5.529939545384298E-4]:4.837570732121E-1,40[&rate=5.529939545384298E-4]:3.690029748514E-1)[&rate=5.529939545384298E-4]:1.335556565095E-2,99[&rate=5.529939545384298E-4]:5.326317645459E-1)[&rate=5.529939545384298E-4]:1.425879611424E-1,(95[&rate=5.529939545384298E-4]:5.094447658588E-1,(100[&rate=5.529939545384298E-4]:2.168109812453E-1,94[&rate=5.529939545384298E-4]:2.168109812453E-1)[&rate=5.529939545384298E-4]:2.079343310615E-1)[&rate=5.529939545384298E-4]:1.54845998081E-1)[&rate=5.529939545384298E-4]:1.081436997983E-1,98[&rate=5.529939545384298E-4]:7.615055019894E-1)[&rate=5.529939545384298E-4]:7.206946571067E-2)[&rate=5.529939545384298E-4]:1.738521052128E-2)[&rate=5.529939545384298E-4]:2.524128509837E-2,(147[&rate=5.529939545384298E-4]:7.51854716914E-1,((((((((11[&rate=5.529939545384298E-4]:6.494294636943E-1,140[&rate=5.529939545384298E-4]:6.302513815026E-1)[&rate=5.529939545384298E-4]:1.162947728259E-1,(23[&rate=5.529939545384298E-4]:5.260826116018E-1,(20[&rate=5.529939545384298E-4]:4.377833835295E-1,25[&rate=5.529939545384298E-4]:4.569614657213E-1)[&rate=5.529939545384298E-4]:8.008004999024E-2)[&rate=5.529939545384298E-4]:3.245731317675E-1)[&rate=5.529939545384298E-4]:4.089370593222E-1,(102[&rate=5.529939545384298E-4]:9.016037526622E-2,(24[&rate=5.529939545384298E-4]:1.020174419283E0,((21[&rate=5.529939545384298E-4]:6.978255430796E-1,28[&rate=5.529939545384298E-4]:7.22483077326E-1)[&rate=5.529939545384298E-4]:1.303691250491E-1,1[&rate=5.529939545384298E-4]:6.655083251214E-2)[&rate=5.529939545384298E-4]:1.728016689628E-1)[&rate=5.529939545384298E-4]:2.316297915994E-1)[&rate=5.529939545384298E-4]:1.874749591867E-2)[&rate=5.529939545384298E-4]:1.2032404463E-1,(142[&rate=5.529939545384298E-4]:3.784793896092E-1,((145[&rate=5.529939545384298E-4]:1.838233099888E-1,144[&rate=5.529939545384298E-4]:1.783438579338E-1)[&rate=5.529939545384298E-4]:6.271559601177E-2,141[&rate=5.529939545384298E-4]:2.43799179973E-1)[&rate=5.529939545384298E-4]:1.319404836087E-1)[&rate=5.529939545384298E-4]:1.097327868672E0)[&rate=5.529939545384298E-4]:1.394498271229E-2,((((((108[&rate=5.529939545384298E-4]:2.890172899634E-1,107[&rate=5.529939545384298E-4]:2.917570159907E-1)[&rate=5.529939545384298E-4]:1.530687299878E-1,((112[&rate=5.529939545384298E-4]:3.463643426374E-1,(104[&rate=5.529939545384298E-4]:1.045772670256E-1,114[&rate=5.529939545384298E-4]:4.430329442284E-2)[&rate=5.529939545384298E-4]:2.198692673927E-1)[&rate=5.529939545384298E-4]:4.327790728862E-2,109[&rate=5.529939545384298E-4]:3.869025238986E-1)[&rate=5.529939545384298E-4]:7.710130427163E-2)[&rate=5.529939545384298E-4]:1.931331429249E-1,115[&rate=5.529939545384298E-4]:5.776849163007E-1)[&rate=5.529939545384298E-4]:2.24337430346E-2,(13[&rate=5.529939545384298E-4]:5.361796119576E-1,19[&rate=5.529939545384298E-4]:5.745357763413E-1)[&rate=5.529939545384298E-4]:1.461308281995E-1)[&rate=5.529939545384298E-4]:1.026915787145E-1,(((148[&rate=5.529939545384298E-4]:2.63781843959E-1,143[&rate=5.529939545384298E-4]:2.610421179317E-1)[&rate=5.529939545384298E-4]:3.21891545235E-1,(139[&rate=5.529939545384298E-4]:5.841804465079E-1,(111[&rate=5.529939545384298E-4]:4.034726676614E-1,106[&rate=5.529939545384298E-4]:3.870343114971E-1)[&rate=5.529939545384298E-4]:5.365313093078E-3)[&rate=5.529939545384298E-4]:2.15191572823E-1)[&rate=5.529939545384298E-4]:8.091332436711E-2,116[&rate=5.529939545384298E-4]:6.282305491775E-1)[&rate=5.529939545384298E-4]:7.457968887236E-2)[&rate=5.529939545384298E-4]:9.179880619326E-2,(((9[&rate=5.529939545384298E-4]:4.840485022434E-1,(17[&rate=5.529939545384298E-4]:4.084107090259E-1,14[&rate=5.529939545384298E-4]:3.700545446422E-1)[&rate=5.529939545384298E-4]:1.222131356833E-1)[&rate=5.529939545384298E-4]:2.030000027805E-1,(117[&rate=5.529939545384298E-4]:6.867798994089E-1,(30[&rate=5.529939545384298E-4]:4.431775907754E-1,4[&rate=5.529939545384298E-4]:2.705748510494E-1)[&rate=5.529939545384298E-4]:3.559310757567E-1)[&rate=5.529939545384298E-4]:1.122750972464E-2)[&rate=5.529939545384298E-4]:5.885829920549E-2,((113[&rate=5.529939545384298E-4]:5.10625027482E-1,110[&rate=5.529939545384298E-4]:5.051455754273E-1)[&rate=5.529939545384298E-4]:1.417408899124E-2,105[&rate=5.529939545384298E-4]:4.974018561995E-1)[&rate=5.529939545384298E-4]:2.293268658382E-1)[&rate=5.529939545384298E-4]:1.226748427535E-1)[&rate=5.529939545384298E-4]:4.403486762018E-1)[&rate=5.529939545384298E-4]:1.091621290567E-1,((((10[&rate=5.529939545384298E-4]:4.406841803216E-1,15[&rate=5.529939545384298E-4]:4.790403447051E-1)[&rate=5.529939545384298E-4]:2.511271429287E-1,(6[&rate=5.529939545384298E-4]:6.431726149759E-1,18[&rate=5.529939545384298E-4]:7.06186313606E-1)[&rate=5.529939545384298E-4]:3.220035211004E-2)[&rate=5.529939545384298E-4]:1.861734461862E-1,3[&rate=5.529939545384298E-4]:8.094916187516E-1)[&rate=5.529939545384298E-4]:4.70739061446E-2,(((86[&rate=5.529939545384298E-4]:3.864800451064E-2,(93[&rate=5.529939545384298E-4]:2.627438980086E-2,84[&rate=5.529939545384298E-4]:1.257575966384E-2)[&rate=5.529939545384298E-4]:2.60722448468E-2)[&rate=5.529939545384298E-4]:6.340531777305E-2,((90[&rate=5.529939545384298E-4]:1.958790852206E-2,91[&rate=5.529939545384298E-4]:1.958790852206E-2)[&rate=5.529939545384298E-4]:1.610037409423E-2,92[&rate=5.529939545384298E-4]:3.56882826163E-2)[&rate=5.529939545384298E-4]:8.00636698044E-2)[&rate=5.529939545384298E-4]:2.114223557289E-1,(((83[&rate=5.529939545384298E-4]:6.672140257464E-2,85[&rate=5.529939545384298E-4]:6.672140257464E-2)[&rate=5.529939545384298E-4]:8.520333305021E-2,(89[&rate=5.529939545384298E-4]:7.482879757153E-2,88[&rate=5.529939545384298E-4]:6.113016743452E-2)[&rate=5.529939545384298E-4]:9.079456819033E-2)[&rate=5.529939545384298E-4]:6.022690774225E-2,87[&rate=5.529939545384298E-4]:2.121516433671E-1)[&rate=5.529939545384298E-4]:1.013240346455E-1)[&rate=5.529939545384298E-4]:1.082815874281E0)[&rate=5.529939545384298E-4]:4.930337766603E-1)[&rate=5.529939545384298E-4]:1.126403364895E0,101[&rate=5.529939545384298E-4]:1.473262940424E0)[&rate=5.529939545384298E-4]:1.711044584892E-1,39[&rate=5.529939545384298E-4]:6.712032399195E-1)[&rate=5.529939545384298E-4]:2.327442781418E-2)[&rate=5.529939545384298E-4]:5.330849503976E-2)[&rate=5.529939545384298E-4]:4.859333256742E-1)[&rate=5.529939545384298E-4]:6.089256487095E-2,((((128[&rate=5.529939545384298E-4]:1.532131645372E0,((60[&rate=5.529939545384298E-4]:1.830754992722E-1,((65[&rate=5.529939545384298E-4]:7.259078638688E-2,62[&rate=5.529939545384298E-4]:2.643716083046E-1)[&rate=5.529939545384298E-4]:2.917175411648E-2,64[&rate=5.529939545384298E-4]:2.524474720101E-1)[&rate=5.529939545384298E-4]:8.131295876888E-2)[&rate=5.529939545384298E-4]:2.482924664669E-1,(61[&rate=5.529939545384298E-4]:2.087514735084E-1,63[&rate=5.529939545384298E-4]:1.676555830974E-1)[&rate=5.529939545384298E-4]:4.143973141485E-1)[&rate=5.529939545384298E-4]:1.048708885113E0)[&rate=5.529939545384298E-4]:2.865393695783E-1,(((130[&rate=5.529939545384298E-4]:8.71348772247E-2,131[&rate=5.529939545384298E-4]:8.987460325205E-2)[&rate=5.529939545384298E-4]:4.894643688205E-2,(129[&rate=5.529939545384298E-4]:7.165249966605E-2,132[&rate=5.529939545384298E-4]:7.439222569341E-2)[&rate=5.529939545384298E-4]:6.44288144407E-2)[&rate=5.529939545384298E-4]:1.073544684959E0,(69[&rate=5.529939545384298E-4]:1.321595473233E0,118[&rate=5.529939545384298E-4]:1.310636569124E0)[&rate=5.529939545384298E-4]:3.597573131241E-2)[&rate=5.529939545384298E-4]:6.117847419118E-1)[&rate=5.529939545384298E-4]:1.785076071583E-2,((((51[&rate=5.529939545384298E-4]:5.358786947551E-1,44[&rate=5.529939545384298E-4]:5.577366182524E-1)[&rate=5.529939545384298E-4]:8.691840598493E-2,(43[&rate=5.529939545384298E-4]:4.84393621278E-1,(46[&rate=5.529939545384298E-4]:4.589464056454E-1,((42[&rate=5.529939545384298E-4]:3.316722214807E-1,48[&rate=5.529939545384298E-4]:3.699235876009E-1)[&rate=5.529939545384298E-4]:5.804913548473E-2,41[&rate=5.529939545384298E-4]:3.842568760912E-1)[&rate=5.529939545384298E-4]:2.004472081126E-2)[&rate=5.529939545384298E-4]:2.544721563255E-2)[&rate=5.529939545384298E-4]:1.657258838336E-1)[&rate=5.529939545384298E-4]:5.948375344056E-2,(50[&rate=5.529939545384298E-4]:4.519003700222E-1,49[&rate=5.529939545384298E-4]:4.519003700222E-1)[&rate=5.529939545384298E-4]:2.249160032841E-1)[&rate=5.529939545384298E-4]:1.929616508599E-2,(47[&rate=5.529939545384298E-4]:6.711961399429E-1,45[&rate=5.529939545384298E-4]:6.629994186315E-1)[&rate=5.529939545384298E-4]:5.770328369517E-2)[&rate=5.529939545384298E-4]:3.424228610483E-1)[&rate=5.529939545384298E-4]:9.712626113888E-2,((35[&rate=5.529939545384298E-4]:1.340661238417E-2,(127[&rate=5.529939545384298E-4]:1.6055606797E0,121[&rate=5.529939545384298E-4]:1.164464789289E0)[&rate=5.529939545384298E-4]:9.749692203552E-1)[&rate=5.529939545384298E-4]:2.602362560989E-2,36[&rate=5.529939545384298E-4]:8.600558045982E-2)[&rate=5.529939545384298E-4]:3.654506755235E-1)[&rate=5.529939545384298E-4]:2.190596823565E-1)[&rate=5.529939545384298E-4]:1.020208505774E-1,(((57[&rate=5.529939545384298E-4]:4.882312531147E-1,((55[&rate=5.529939545384298E-4]:3.175328108212E-1,56[&rate=5.529939545384298E-4]:3.175328108212E-1)[&rate=5.529939545384298E-4]:1.103376377691E-1,(37[&rate=5.529939545384298E-4]:3.790300484926E-1,(58[&rate=5.529939545384298E-4]:3.55470732014E-1,(59[&rate=5.529939545384298E-4]:1.926268788871E-1,54[&rate=5.529939545384298E-4]:1.543755127669E-1)[&rate=5.529939545384298E-4]:1.437181700667E-1)[&rate=5.529939545384298E-4]:4.433633418502E-3)[&rate=5.529939545384298E-4]:9.528848752946E-2)[&rate=5.529939545384298E-4]:4.943184277571E-2)[&rate=5.529939545384298E-4]:3.310098232479E-1,68[&rate=5.529939545384298E-4]:7.673285080565E-1)[&rate=5.529939545384298E-4]:1.873227142939E-1,(125[&rate=5.529939545384298E-4]:6.774275228351E-1,((52[&rate=5.529939545384298E-4]:6.520176727647E-1,(103[&rate=5.529939545384298E-4]:4.055928710224E-1,((12[&rate=5.529939545384298E-4]:3.444607975605E-1,5[&rate=5.529939545384298E-4]:3.06104633177E-1)[&rate=5.529939545384298E-4]:1.064963330092E-1,29[&rate=5.529939545384298E-4]:5.578064456382E-1)[&rate=5.529939545384298E-4]:8.066313771303E-2)[&rate=5.529939545384298E-4]:1.910718536303E0)[&rate=5.529939545384298E-4]:1.304942574194E-1,(((((70[&rate=5.529939545384298E-4]:3.096939915872E-1,(74[&rate=5.529939545384298E-4]:3.477972468265E-1,76[&rate=5.529939545384298E-4]:3.477972468265E-1)[&rate=5.529939545384298E-4]:2.529091441399E-4)[&rate=5.529939545384298E-4]:5.985605062937E-2,75[&rate=5.529939545384298E-4]:4.079062066E-1)[&rate=5.529939545384298E-4]:3.20894327268E-1,((77[&rate=5.529939545384298E-4]:3.66685683584E-1,(73[&rate=5.529939545384298E-4]:3.627108439946E-1,(80[&rate=5.529939545384298E-4]:6.319447111405E-2,81[&rate=5.529939545384298E-4]:6.319447111405E-2)[&rate=5.529939545384298E-4]:2.502013043874E-1)[&rate=5.529939545384298E-4]:9.454291644184E-3)[&rate=5.529939545384298E-4]:8.998081020168E-3,(82[&rate=5.529939545384298E-4]:3.324132695E-1,((78[&rate=5.529939545384298E-4]:9.717619052821E-2,72[&rate=5.529939545384298E-4]:7.52583823089E-2)[&rate=5.529939545384298E-4]:1.332290672302E-1,(79[&rate=5.529939545384298E-4]:1.433143385539E-1,71[&rate=5.529939545384298E-4]:1.159170782799E-1)[&rate=5.529939545384298E-4]:8.709091920445E-2)[&rate=5.529939545384298E-4]:9.378883365953E-2)[&rate=5.529939545384298E-4]:1.58732348302E-2)[&rate=5.529939545384298E-4]:3.476373172091E-1)[&rate=5.529939545384298E-4]:7.08809907288E-1,53[&rate=5.529939545384298E-4]:6.911473825438E-1)[&rate=5.529939545384298E-4]:6.032738611738E-2,(133[&rate=5.529939545384298E-4]:4.100391027358E-1,(134[&rate=5.529939545384298E-4]:3.206000881531E-1,137[&rate=5.529939545384298E-4]:3.918329648653E-1)[&rate=5.529939545384298E-4]:5.930202828159E-2)[&rate=5.529939545384298E-4]:1.123515162894E0)[&rate=5.529939545384298E-4]:2.28404402115E-2)[&rate=5.529939545384298E-4]:1.134948276236E-1)[&rate=5.529939545384298E-4]:4.438903661821E-1)[&rate=5.529939545384298E-4]:3.190308618733E-1)[&rate=5.529939545384298E-4]:5.136545449907E-2)[&rate=5.529939545384298E-4]:9.732498374741E-2)[&rate=5.529939545384298E-4]:3.302704972484E-2);
tree STATE_85860000 [&joint=-20979.855423007994,lnP=-20979.855423007994] = [&R] (33[&rate=6.622152508200287E-4]:2.305257302812E-1,(((34[&rate=6.622152508200287E-4]:1.134367958581E-2,((((58[&rate=6.622152508200287E-4]:3.411899983234E-1,(((54[&rate=6.622152508200287E-4]:3.211173295469E-2,59[&rate=6.622152508200287E-4]:7.036309907491E-2)[&rate=6.622152508200287E-4]:1.431940582918E-1,(37[&rate=6.622152508200287E-4]:1.553598996637E-1,57[&rate=6.622152508200287E-4]:1.198407739806E-1)[&rate=6.622152508200287E-4]:9.644862382324E-2)[&rate=6.622152508200287E-4]:9.852239785179E-2,(55[&rate=6.622152508200287E-4]:2.104978798169E-1,56[&rate=6.622152508200287E-4]:2.104978798169E-1)[&rate=6.622152508200287E-4]:9.338495408999E-2)[&rate=6.622152508200287E-4]:9.984760044748E-3)[&rate=6.622152508200287E-4]:7.644710430432E-1,68[&rate=6.622152508200287E-4]:1.037355030438E0)[&rate=6.622152508200287E-4]:1.417077722351E-1,(125[&rate=6.622152508200287E-4]:8.439876916553E-1,(((137[&rate=6.622152508200287E-4]:7.966788948626E-1,(133[&rate=6.622152508200287E-4]:6.414563879098E-1,134[&rate=6.622152508200287E-4]:6.113194016087E-1)[&rate=6.622152508200287E-4]:1.141266165417E-1)[&rate=6.622152508200287E-4]:6.67861746945E-1,53[&rate=6.622152508200287E-4]:6.413652544283E-1)[&rate=6.622152508200287E-4]:6.035749446756E-2,((103[&rate=6.622152508200287E-4]:5.134891719052E-1,((12[&rate=6.622152508200287E-4]:2.047859148259E-1,5[&rate=6.622152508200287E-4]:1.664297504424E-1)[&rate=6.622152508200287E-4]:1.907300310553E-1,29[&rate=6.622152508200287E-4]:5.023652609497E-1)[&rate=6.622152508200287E-4]:2.440006232843E-1)[&rate=6.622152508200287E-4]:1.631131263868E0,((((76[&rate=6.622152508200287E-4]:6.159514300113E-1,(70[&rate=6.622152508200287E-4]:4.580997533835E-1,74[&rate=6.622152508200287E-4]:4.96455917767E-1)[&rate=6.622152508200287E-4]:1.194955122443E-1)[&rate=6.622152508200287E-4]:1.08286206418E-1,75[&rate=6.622152508200287E-4]:7.242376364293E-1)[&rate=6.622152508200287E-4]:3.776658734962E-1,(((73[&rate=6.622152508200287E-4]:2.864535502794E-1,(77[&rate=6.622152508200287E-4]:2.143284514484E-1,71[&rate=6.622152508200287E-4]:1.513147528182E-1)[&rate=6.622152508200287E-4]:6.664564677629E-2)[&rate=6.622152508200287E-4]:3.364638128562E-1,((79[&rate=6.622152508200287E-4]:2.855055601005E-1,(72[&rate=6.622152508200287E-4]:1.792397356669E-1,78[&rate=6.622152508200287E-4]:2.011575438862E-1)[&rate=6.622152508200287E-4]:8.434801621427E-2)[&rate=6.622152508200287E-4]:8.681093032899E-2,82[&rate=6.622152508200287E-4]:3.805356685115E-1)[&rate=6.622152508200287E-4]:2.095049822953E-1)[&rate=6.622152508200287E-4]:9.55884183682E-2,(80[&rate=6.622152508200287E-4]:1.757820348727E-1,81[&rate=6.622152508200287E-4]:1.757820348727E-1)[&rate=6.622152508200287E-4]:4.93408678138E-1)[&rate=6.622152508200287E-4]:3.833977284218E-1)[&rate=6.622152508200287E-4]:9.954903879145E-2,52[&rate=6.622152508200287E-4]:4.631862114163E-1)[&rate=6.622152508200287E-4]:1.714048979622E-2)[&rate=6.622152508200287E-4]:2.295927689948E-1)[&rate=6.622152508200287E-4]:3.526474564206E-1)[&rate=6.622152508200287E-4]:5.017417776841E-1)[&rate=6.622152508200287E-4]:1.092532521935E-1,((66[&rate=6.622152508200287E-4]:1.900327191313E-1,(126[&rate=6.622152508200287E-4]:9.132080912892E-1,((119[&rate=6.622152508200287E-4]:9.542796486739E-1,120[&rate=6.622152508200287E-4]:8.58389237715E-1)[&rate=6.622152508200287E-4]:1.513112070307E-1,((138[&rate=6.622152508200287E-4]:3.842257797139E-1,136[&rate=6.622152508200287E-4]:2.527189303987E-1)[&rate=6.622152508200287E-4]:4.153393656625E-1,135[&rate=6.622152508200287E-4]:5.995651453763E-1)[&rate=6.622152508200287E-4]:1.580805048489E-1)[&rate=6.622152508200287E-4]:5.933197582284E-1)[&rate=6.622152508200287E-4]:5.239988175271E-1)[&rate=6.622152508200287E-4]:3.456050382022E-1,(67[&rate=6.622152508200287E-4]:1.680325814953E-1,((124[&rate=6.622152508200287E-4]:5.793544864875E-2,123[&rate=6.622152508200287E-4]:6.066768908588E-2)[&rate=6.622152508200287E-4]:2.146147152129E-1,122[&rate=6.622152508200287E-4]:2.752824042988E-1)[&rate=6.622152508200287E-4]:3.940227275372E-1)[&rate=6.622152508200287E-4]:3.676051758382E-1)[&rate=6.622152508200287E-4]:2.049576597604E-1)[&rate=6.622152508200287E-4]:1.337619611221E-1)[&rate=6.622152508200287E-4]:1.466627267184E-2,((((((((((62[&rate=6.622152508200287E-4]:1.870664182295E-1,64[&rate=6.622152508200287E-4]:1.459705278185E-1)[&rate=6.622152508200287E-4]:9.162857010004E-3,60[&rate=6.622152508200287E-4]:4.448453321777E-3)[&rate=6.622152508200287E-4]:4.180912702168E-1,65[&rate=6.622152508200287E-4]:4.225397235386E-1)[&rate=6.622152508200287E-4]:2.522262581946E-1,(61[&rate=6.622152508200287E-4]:1.455520427146E-1,63[&rate=6.622152508200287E-4]:1.044561523035E-1)[&rate=6.622152508200287E-4]:7.209947609364E-1)[&rate=6.622152508200287E-4]:3.612130340655E-1,128[&rate=6.622152508200287E-4]:1.088033810319E0)[&rate=6.622152508200287E-4]:3.062952775263E-1,(((129[&rate=6.622152508200287E-4]:8.004434899163E-2,132[&rate=6.622152508200287E-4]:8.278407501899E-2)[&rate=6.622152508200287E-4]:8.001493338357E-2,(130[&rate=6.622152508200287E-4]:6.596947404453E-2,131[&rate=6.622152508200287E-4]:6.870920007188E-2)[&rate=6.622152508200287E-4]:9.408980833067E-2)[&rate=6.622152508200287E-4]:4.744961126608E-1,(118[&rate=6.622152508200287E-4]:7.199944526421E-1,69[&rate=6.622152508200287E-4]:7.309533567517E-1)[&rate=6.622152508200287E-4]:5.154724376384E-2)[&rate=6.622152508200287E-4]:7.625134188368E-1)[&rate=6.622152508200287E-4]:2.368821596354E-1,(((44[&rate=6.622152508200287E-4]:2.314340807188E-1,47[&rate=6.622152508200287E-4]:2.368985615931E-1)[&rate=6.622152508200287E-4]:2.325027355979E-1,45[&rate=6.622152508200287E-4]:4.612045758795E-1)[&rate=6.622152508200287E-4]:1.188311018846E-1,(51[&rate=6.622152508200287E-4]:5.356999936559E-1,((50[&rate=6.622152508200287E-4]:2.913722564449E-1,49[&rate=6.622152508200287E-4]:2.913722564449E-1)[&rate=6.622152508200287E-4]:2.25861595446E-1,((42[&rate=6.622152508200287E-4]:3.604801398054E-1,(41[&rate=6.622152508200287E-4]:3.491726221237E-1,48[&rate=6.622152508200287E-4]:3.928884691182E-1)[&rate=6.622152508200287E-4]:5.843036807406E-3)[&rate=6.622152508200287E-4]:4.636753677071E-2,(43[&rate=6.622152508200287E-4]:4.30473283999E-1,46[&rate=6.622152508200287E-4]:4.30473283999E-1)[&rate=6.622152508200287E-4]:2.555472044582E-2)[&rate=6.622152508200287E-4]:9.399273269185E-2)[&rate=6.622152508200287E-4]:1.300166089068E-2)[&rate=6.622152508200287E-4]:2.521000104813E-2)[&rate=6.622152508200287E-4]:2.777793574253E-1)[&rate=6.622152508200287E-4]:1.243146685753E-2,(35[&rate=6.622152508200287E-4]:1.081651731304E-1,127[&rate=6.622152508200287E-4]:2.675288460802E0)[&rate=6.622152508200287E-4]:6.71041792025E-3)[&rate=6.622152508200287E-4]:2.194384034568E-1,(121[&rate=6.622152508200287E-4]:2.127511050886E0,36[&rate=6.622152508200287E-4]:4.805899609157E-2)[&rate=6.622152508200287E-4]:3.328303408816E-1)[&rate=6.622152508200287E-4]:1.980609418745E-1,(38[&rate=6.622152508200287E-4]:8.138454760146E-1,((((((((3[&rate=6.622152508200287E-4]:4.266827028119E-1,((((93[&rate=6.622152508200287E-4]:3.626911745529E-2,84[&rate=6.622152508200287E-4]:2.257048731827E-2)[&rate=6.622152508200287E-4]:8.559763994473E-2,((90[&rate=6.622152508200287E-4]:6.836243582383E-3,91[&rate=6.622152508200287E-4]:6.836243582383E-3)[&rate=6.622152508200287E-4]:3.505300706952E-2,92[&rate=6.622152508200287E-4]:4.18892506519E-2)[&rate=6.622152508200287E-4]:7.997750674812E-2)[&rate=6.622152508200287E-4]:1.978911519856E-1,(89[&rate=6.622152508200287E-4]:1.530293243182E-2,88[&rate=6.622152508200287E-4]:1.604302294808E-3)[&rate=6.622152508200287E-4]:3.044549769538E-1)[&rate=6.622152508200287E-4]:4.280375068917E-2,((83[&rate=6.622152508200287E-4]:1.506300534731E-1,(86[&rate=6.622152508200287E-4]:8.031093305466E-2,85[&rate=6.622152508200287E-4]:8.031093305466E-2)[&rate=6.622152508200287E-4]:7.031912041848E-2)[&rate=6.622152508200287E-4]:1.66105269744E-1,87[&rate=6.622152508200287E-4]:3.167353232172E-1)[&rate=6.622152508200287E-4]:3.212770672063E-2)[&rate=6.622152508200287E-4]:6.175457002713E-1)[&rate=6.622152508200287E-4]:1.131568554502E-1,((10[&rate=6.622152508200287E-4]:2.77791197931E-1,15[&rate=6.622152508200287E-4]:3.161473623144E-1)[&rate=6.622152508200287E-4]:1.994153003926E-1,(18[&rate=6.622152508200287E-4]:2.79557814937E-1,6[&rate=6.622152508200287E-4]:2.165441163068E-1)[&rate=6.622152508200287E-4]:2.442240258524E-1)[&rate=6.622152508200287E-4]:1.311262106234E-1)[&rate=6.622152508200287E-4]:7.34032097401E-1,((142[&rate=6.622152508200287E-4]:4.263581868425E-1,((145[&rate=6.622152508200287E-4]:4.061022745551E-2,141[&rate=6.622152508200287E-4]:3.787050142792E-2)[&rate=6.622152508200287E-4]:1.672727328617E-2,144[&rate=6.622152508200287E-4]:5.185804868673E-2)[&rate=6.622152508200287E-4]:3.690206861008E-1)[&rate=6.622152508200287E-4]:9.203056670658E-1,((102[&rate=6.622152508200287E-4]:2.640950030811E-3,((((20[&rate=6.622152508200287E-4]:3.822376156872E-1,25[&rate=6.622152508200287E-4]:4.014156978789E-1)[&rate=6.622152508200287E-4]:2.642225084268E-1,23[&rate=6.622152508200287E-4]:6.54679302196E-1)[&rate=6.622152508200287E-4]:7.061451930735E-2,(140[&rate=6.622152508200287E-4]:5.44007003999E-1,11[&rate=6.622152508200287E-4]:5.631850861907E-1)[&rate=6.622152508200287E-4]:7.717722846348E-2)[&rate=6.622152508200287E-4]:3.493742204054E-1,(24[&rate=6.622152508200287E-4]:9.706621007501E-1,((21[&rate=6.622152508200287E-4]:7.048991427758E-1,28[&rate=6.622152508200287E-4]:7.295566770223E-1)[&rate=6.622152508200287E-4]:2.137396180532E-1,1[&rate=6.622152508200287E-4]:1.569949252125E-1)[&rate=6.622152508200287E-4]:3.284525772932E-2)[&rate=6.622152508200287E-4]:1.149648452683E-1)[&rate=6.622152508200287E-4]:7.865783962877E-2)[&rate=6.622152508200287E-4]:8.841576785383E-2,(((115[&rate=6.622152508200287E-4]:6.49076486858E-1,(((108[&rate=6.622152508200287E-4]:5.428082625421E-1,((112[&rate=6.622152508200287E-4]:3.11461154096E-1,(104[&rate=6.622152508200287E-4]:1.718810456879E-1,114[&rate=6.622152508200287E-4]:1.116070730852E-1)[&rate=6.622152508200287E-4]:1.176623001889E-1)[&rate=6.622152508200287E-4]:1.608719613118E-1,109[&rate=6.622152508200287E-4]:4.695933893804E-1)[&rate=6.622152508200287E-4]:9.513268138082E-2)[&rate=6.622152508200287E-4]:4.387868268172E-3,107[&rate=6.622152508200287E-4]:5.499358568377E-1)[&rate=6.622152508200287E-4]:1.230862830945E-1,(13[&rate=6.622152508200287E-4]:2.963039273826E-1,19[&rate=6.622152508200287E-4]:3.346600917662E-1)[&rate=6.622152508200287E-4]:3.986360207687E-1)[&rate=6.622152508200287E-4]:3.632831952861E-2)[&rate=6.622152508200287E-4]:1.483764917801E-1,((116[&rate=6.622152508200287E-4]:5.450685766025E-1,((111[&rate=6.622152508200287E-4]:4.411090185223E-1,139[&rate=6.622152508200287E-4]:6.164514842757E-1)[&rate=6.622152508200287E-4]:1.15446234619E-1,106[&rate=6.622152508200287E-4]:5.40116896977E-1)[&rate=6.622152508200287E-4]:6.52256522283E-2)[&rate=6.622152508200287E-4]:1.533956796824E-1,(148[&rate=6.622152508200287E-4]:3.235637762381E-1,143[&rate=6.622152508200287E-4]:3.208240502107E-1)[&rate=6.622152508200287E-4]:4.132566444305E-1)[&rate=6.622152508200287E-4]:9.898872235317E-2)[&rate=6.622152508200287E-4]:1.718634447346E-1,((((17[&rate=6.622152508200287E-4]:4.767024574813E-1,14[&rate=6.622152508200287E-4]:4.383462930977E-1)[&rate=6.622152508200287E-4]:1.723065836468E-1,(117[&rate=6.622152508200287E-4]:4.885928462574E-1,(30[&rate=6.622152508200287E-4]:3.914423352199E-1,4[&rate=6.622152508200287E-4]:2.188395954939E-1)[&rate=6.622152508200287E-4]:2.094792781607E-1)[&rate=6.622152508200287E-4]:1.247997565146E-1)[&rate=6.622152508200287E-4]:1.075959752707E-2,9[&rate=6.622152508200287E-4]:6.131932961895E-1)[&rate=6.622152508200287E-4]:9.724386804918E-2,((105[&rate=6.622152508200287E-4]:4.897255927084E-1,110[&rate=6.622152508200287E-4]:5.116434009275E-1)[&rate=6.622152508200287E-4]:5.327308287295E-2,113[&rate=6.622152508200287E-4]:5.703959358551E-1)[&rate=6.622152508200287E-4]:1.482604064656E-1)[&rate=6.622152508200287E-4]:3.328518618738E-1)[&rate=6.622152508200287E-4]:1.135211164297E-1)[&rate=6.622152508200287E-4]:9.031793557889E-3)[&rate=6.622152508200287E-4]:1.765228702479E-1)[&rate=6.622152508200287E-4]:3.027574548925E-1,101[&rate=6.622152508200287E-4]:5.73889384528E-1)[&rate=6.622152508200287E-4]:7.841543494711E-1,(((((7[&rate=6.622152508200287E-4]:1.503963328476E-1,8[&rate=6.622152508200287E-4]:1.503963328476E-1)[&rate=6.622152508200287E-4]:4.086373300729E-1,26[&rate=6.622152508200287E-4]:6.658829779891E-1)[&rate=6.622152508200287E-4]:7.0262879137E-2,(22[&rate=6.622152508200287E-4]:4.95497782753E-1,27[&rate=6.622152508200287E-4]:5.119361389174E-1)[&rate=6.622152508200287E-4]:2.296891702634E-1)[&rate=6.622152508200287E-4]:8.566279120176E-2,31[&rate=6.622152508200287E-4]:8.656442647662E-1)[&rate=6.622152508200287E-4]:1.653519907649E-1,2[&rate=6.622152508200287E-4]:8.03598995257E-1)[&rate=6.622152508200287E-4]:1.538006382578E0)[&rate=6.622152508200287E-4]:6.455291221597E-2,97[&rate=6.622152508200287E-4]:3.783942358552E-1)[&rate=6.622152508200287E-4]:4.710839704956E-2,16[&rate=6.622152508200287E-4]:2.582033810388E0)[&rate=6.622152508200287E-4]:4.289739939428E-3,(((40[&rate=6.622152508200287E-4]:3.931665260407E-1,147[&rate=6.622152508200287E-4]:4.505435752211E-1)[&rate=6.622152508200287E-4]:6.610031934039E-2,((99[&rate=6.622152508200287E-4]:4.185567203E-1,96[&rate=6.622152508200287E-4]:3.830375946171E-1)[&rate=6.622152508200287E-4]:7.967474081993E-2,((95[&rate=6.622152508200287E-4]:3.644869855588E-1,(100[&rate=6.622152508200287E-4]:1.521546506803E-1,94[&rate=6.622152508200287E-4]:1.521546506803E-1)[&rate=6.622152508200287E-4]:1.276328813265E-1)[&rate=6.622152508200287E-4]:1.211403368664E-1,98[&rate=6.622152508200287E-4]:4.746983606765E-1)[&rate=6.622152508200287E-4]:1.675176946176E-3)[&rate=6.622152508200287E-4]:1.113086083048E-1)[&rate=6.622152508200287E-4]:3.814479017525E-2,(146[&rate=6.622152508200287E-4]:5.080142717024E-1,39[&rate=6.622152508200287E-4]:3.877956924675E-1)[&rate=6.622152508200287E-4]:1.096159430889E-1)[&rate=6.622152508200287E-4]:3.418988653995E-3)[&rate=6.622152508200287E-4]:3.813208627333E-1)[&rate=6.622152508200287E-4]:3.208949068828E-1)[&rate=6.622152508200287E-4]:3.566487145058E-1)[&rate=6.622152508200287E-4]:9.92232507921E-3,32[&rate=6.622152508200287E-4]:1.401446911777E-2)[&rate=6.622152508200287E-4]:2.110318091087E-1);
tree STATE_85950000 [&joint=-20965.928059343634,lnP=-20965.928059343634] = [&R] (32[&rate=5.38323117799404E-4]:1.161340347679E-1,(((((125[&rate=5.38323117799404E-4]:6.990858449815E-1,((((134[&rate=5.38323117799404E-4]:5.53150688713E-1,(133[&rate=5.38323117799404E-4]:5.579796922415E-1,137[&rate=5.38323117799404E-4]:5.990755826525E-1)[&rate=5.38323117799404E-4]:2.530798277269E-2)[&rate=5.38323117799404E-4]:9.469227326275E-1,53[&rate=5.38323117799404E-4]:7.481309106735E-1)[&rate=5.38323117799404E-4]:1.875574044501E-2,(52[&rate=5.38323117799404E-4]:4.815154355391E-1,(103[&rate=5.38323117799404E-4]:9.94834502116E-1,((12[&rate=5.38323117799404E-4]:1.661262076353E-1,5[&rate=5.38323117799404E-4]:1.277700432519E-1)[&rate=5.38323117799404E-4]:3.531612422802E-1,29[&rate=5.38323117799404E-4]:6.261367649841E-1)[&rate=5.38323117799404E-4]:6.015744494607E-1)[&rate=5.38323117799404E-4]:1.150974667984E0)[&rate=5.38323117799404E-4]:2.935679368908E-1)[&rate=5.38323117799404E-4]:5.686329070837E-2,((75[&rate=5.38323117799404E-4]:3.578528371942E-1,((76[&rate=5.38323117799404E-4]:3.138969953721E-1,70[&rate=5.38323117799404E-4]:2.755408309886E-1)[&rate=5.38323117799404E-4]:2.293221446197E-2,74[&rate=5.38323117799404E-4]:3.36829209834E-1)[&rate=5.38323117799404E-4]:2.102362736019E-2)[&rate=5.38323117799404E-4]:3.070302940923E-1,(71[&rate=5.38323117799404E-4]:4.704166453089E-1,(((79[&rate=5.38323117799404E-4]:2.300038506093E-1,((72[&rate=5.38323117799404E-4]:1.074736179031E-1,78[&rate=5.38323117799404E-4]:1.293914261224E-1)[&rate=5.38323117799404E-4]:8.78880078532E-2,82[&rate=5.38323117799404E-4]:2.254986120577E-1)[&rate=5.38323117799404E-4]:1.272441663369E-2)[&rate=5.38323117799404E-4]:1.259999485839E-1,(73[&rate=5.38323117799404E-4]:2.630433584226E-1,77[&rate=5.38323117799404E-4]:2.575639063679E-1)[&rate=5.38323117799404E-4]:1.340563311815E-1)[&rate=5.38323117799404E-4]:8.144080814929E-2,(80[&rate=5.38323117799404E-4]:1.367462134978E-1,81[&rate=5.38323117799404E-4]:1.367462134978E-1)[&rate=5.38323117799404E-4]:2.924792157624E-1)[&rate=5.38323117799404E-4]:6.036929824037E-2)[&rate=5.38323117799404E-4]:1.259733352928E-1)[&rate=5.38323117799404E-4]:9.053298691525E-1)[&rate=5.38323117799404E-4]:8.57184168158E-2)[&rate=5.38323117799404E-4]:3.993366959316E-1,((59[&rate=5.38323117799404E-4]:4.649793148499E-1,(((37[&rate=5.38323117799404E-4]:3.596462501831E-1,54[&rate=5.38323117799404E-4]:2.831435179427E-1)[&rate=5.38323117799404E-4]:5.486321165134E-2,(56[&rate=5.38323117799404E-4]:2.719150442731E-1,55[&rate=5.38323117799404E-4]:2.719150442731E-1)[&rate=5.38323117799404E-4]:9.614633012948E-2)[&rate=5.38323117799404E-4]:3.423250384395E-2,(58[&rate=5.38323117799404E-4]:2.900314886997E-1,57[&rate=5.38323117799404E-4]:2.736380460767E-1)[&rate=5.38323117799404E-4]:1.395847939186E-1)[&rate=5.38323117799404E-4]:5.44887152917E-2)[&rate=5.38323117799404E-4]:1.189775085866E-1,68[&rate=5.38323117799404E-4]:5.347764955675E-1)[&rate=5.38323117799404E-4]:3.969793786789E-1)[&rate=5.38323117799404E-4]:4.528453926004E-1,((67[&rate=5.38323117799404E-4]:1.788934595978E-1,(124[&rate=5.38323117799404E-4]:2.866890104785E-1,(122[&rate=5.38323117799404E-4]:2.32503752593E-1,123[&rate=5.38323117799404E-4]:2.32503752593E-1)[&rate=5.38323117799404E-4]:5.69174983226E-2)[&rate=5.38323117799404E-4]:3.907447590229E-1)[&rate=5.38323117799404E-4]:1.690061923803E-1,(66[&rate=5.38323117799404E-4]:3.433550983171E-1,((126[&rate=5.38323117799404E-4]:9.976481276671E-1,((135[&rate=5.38323117799404E-4]:2.258638366374E-1,(138[&rate=5.38323117799404E-4]:2.345747862017E-1,136[&rate=5.38323117799404E-4]:1.030679368865E-1)[&rate=5.38323117799404E-4]:1.912890504358E-1)[&rate=5.38323117799404E-4]:5.72640322817E-1,120[&rate=5.38323117799404E-4]:1.050558953975E0)[&rate=5.38323117799404E-4]:6.369012853771E-1)[&rate=5.38323117799404E-4]:4.13770156259E-1,119[&rate=5.38323117799404E-4]:2.19712080657E0)[&rate=5.38323117799404E-4]:1.79111004076E-1)[&rate=5.38323117799404E-4]:4.544553661007E-3)[&rate=5.38323117799404E-4]:4.889809770964E-1)[&rate=5.38323117799404E-4]:5.606804945606E-2,(((35[&rate=5.38323117799404E-4]:4.832188791862E-2,(36[&rate=5.38323117799404E-4]:1.728978110679E-2,(121[&rate=5.38323117799404E-4]:2.072899033884E0,127[&rate=5.38323117799404E-4]:2.513994924295E0)[&rate=5.38323117799404E-4]:2.384280201709E-2)[&rate=5.38323117799404E-4]:7.760744927759E-2)[&rate=5.38323117799404E-4]:4.3409534455E-1,(((((43[&rate=5.38323117799404E-4]:4.117049516392E-1,46[&rate=5.38323117799404E-4]:4.117049516392E-1)[&rate=5.38323117799404E-4]:1.861759069144E-2,(41[&rate=5.38323117799404E-4]:2.367494774226E-1,(42[&rate=5.38323117799404E-4]:6.159998292713E-2,48[&rate=5.38323117799404E-4]:9.985134904735E-2)[&rate=5.38323117799404E-4]:1.806139753697E-1)[&rate=5.38323117799404E-4]:1.389282561651E-1)[&rate=5.38323117799404E-4]:1.26800785013E-1,((49[&rate=5.38323117799404E-4]:2.084677698317E-1,50[&rate=5.38323117799404E-4]:2.084677698317E-1)[&rate=5.38323117799404E-4]:2.961147133772E-1,51[&rate=5.38323117799404E-4]:5.100469640832E-1)[&rate=5.38323117799404E-4]:1.975395888901E-2)[&rate=5.38323117799404E-4]:1.778321074332E-1,(45[&rate=5.38323117799404E-4]:4.591705643432E-1,(47[&rate=5.38323117799404E-4]:1.054903769702E-1,44[&rate=5.38323117799404E-4]:1.000258960959E-1)[&rate=5.38323117799404E-4]:3.618769086844E-1)[&rate=5.38323117799404E-4]:2.675881491223E-1)[&rate=5.38323117799404E-4]:3.016687763813E-1,((((60[&rate=5.38323117799404E-4]:2.365476566283E-2,(62[&rate=5.38323117799404E-4]:9.866308380456E-2,64[&rate=5.38323117799404E-4]:5.756719339351E-2)[&rate=5.38323117799404E-4]:1.16772503776E-1)[&rate=5.38323117799404E-4]:4.347236669278E-2,65[&rate=5.38323117799404E-4]:6.712713235561E-2)[&rate=5.38323117799404E-4]:3.477771623089E-1,(61[&rate=5.38323117799404E-4]:5.344950479314E-2,63[&rate=5.38323117799404E-4]:1.23536143821E-2)[&rate=5.38323117799404E-4]:5.532356117891E-1)[&rate=5.38323117799404E-4]:9.450307491519E-1,((69[&rate=5.38323117799404E-4]:6.662276885198E-1,(118[&rate=5.38323117799404E-4]:6.04047982235E-1,((129[&rate=5.38323117799404E-4]:1.151431183439E-1,132[&rate=5.38323117799404E-4]:1.178828443712E-1)[&rate=5.38323117799404E-4]:1.48099088568E-1,(130[&rate=5.38323117799404E-4]:1.797124022408E-1,131[&rate=5.38323117799404E-4]:1.824521282682E-1)[&rate=5.38323117799404E-4]:8.352980467103E-2)[&rate=5.38323117799404E-4]:2.038194739532E-1)[&rate=5.38323117799404E-4]:5.122080217519E-2)[&rate=5.38323117799404E-4]:7.031713902206E-1,128[&rate=5.38323117799404E-4]:1.218714147233E0)[&rate=5.38323117799404E-4]:1.932756911033E-1)[&rate=5.38323117799404E-4]:3.898338638013E-1)[&rate=5.38323117799404E-4]:2.093606536182E-1)[&rate=5.38323117799404E-4]:1.342716829943E-1,(38[&rate=5.38323117799404E-4]:8.427998179475E-1,(((39[&rate=5.38323117799404E-4]:5.156592959906E-1,(147[&rate=5.38323117799404E-4]:5.22436665741E-1,(((((7[&rate=5.38323117799404E-4]:6.86891279282E-2,8[&rate=5.38323117799404E-4]:6.86891279282E-2)[&rate=5.38323117799404E-4]:5.86246581176E-1,26[&rate=5.38323117799404E-4]:7.617850241728E-1)[&rate=5.38323117799404E-4]:3.857171524209E-1,((2[&rate=5.38323117799404E-4]:4.16944759831E-1,(22[&rate=5.38323117799404E-4]:2.585828772661E-1,27[&rate=5.38323117799404E-4]:2.750212334305E-1)[&rate=5.38323117799404E-4]:3.309646222909E-1)[&rate=5.38323117799404E-4]:2.974755789353E-2,31[&rate=5.38323117799404E-4]:6.740895779986E-1)[&rate=5.38323117799404E-4]:5.172482150334E-1)[&rate=5.38323117799404E-4]:1.387214023179E0,97[&rate=5.38323117799404E-4]:3.233905017412E-1)[&rate=5.38323117799404E-4]:6.465632682138E-2,40[&rate=5.38323117799404E-4]:4.590850799288E-1)[&rate=5.38323117799404E-4]:5.974536631901E-3)[&rate=5.38323117799404E-4]:5.059967942991E-2)[&rate=5.38323117799404E-4]:1.129235746448E-1,(16[&rate=5.38323117799404E-4]:2.563833331543E0,((((((((13[&rate=5.38323117799404E-4]:3.945197022061E-1,19[&rate=5.38323117799404E-4]:4.328758665898E-1)[&rate=5.38323117799404E-4]:3.543451532668E-1,115[&rate=5.38323117799404E-4]:6.666730746511E-1)[&rate=5.38323117799404E-4]:1.771197179502E-1,(((108[&rate=5.38323117799404E-4]:3.289602632583E-1,107[&rate=5.38323117799404E-4]:3.316999892856E-1)[&rate=5.38323117799404E-4]:1.07267402465E-1,109[&rate=5.38323117799404E-4]:4.581454739423E-1)[&rate=5.38323117799404E-4]:1.78739436371E-1,((104[&rate=5.38323117799404E-4]:2.028480514374E-1,114[&rate=5.38323117799404E-4]:1.425740788346E-1)[&rate=5.38323117799404E-4]:3.251059479744E-1,112[&rate=5.38323117799404E-4]:5.498718076309E-1)[&rate=5.38323117799404E-4]:8.975282870977E-2)[&rate=5.38323117799404E-4]:2.863599370825E-1)[&rate=5.38323117799404E-4]:1.482095743264E-2,((106[&rate=5.38323117799404E-4]:1.401997290673E-1,(111[&rate=5.38323117799404E-4]:6.031296059667E-2,139[&rate=5.38323117799404E-4]:2.3565542635E-1)[&rate=5.38323117799404E-4]:9.632512463499E-2)[&rate=5.38323117799404E-4]:4.654196137389E-1,((148[&rate=5.38323117799404E-4]:1.859286847078E-1,143[&rate=5.38323117799404E-4]:1.831889586804E-1)[&rate=5.38323117799404E-4]:2.948144552282E-1,116[&rate=5.38323117799404E-4]:4.423869755523E-1)[&rate=5.38323117799404E-4]:1.029583946511E-1)[&rate=5.38323117799404E-4]:3.132683798305E-1)[&rate=5.38323117799404E-4]:1.384638925889E-1,((((9[&rate=5.38323117799404E-4]:5.328863991227E-1,(30[&rate=5.38323117799404E-4]:4.932291451966E-1,4[&rate=5.38323117799404E-4]:3.206264054705E-1)[&rate=5.38323117799404E-4]:1.62944925159E-1)[&rate=5.38323117799404E-4]:8.444974128399E-2,(17[&rate=5.38323117799404E-4]:3.945101253792E-1,14[&rate=5.38323117799404E-4]:3.561539609955E-1)[&rate=5.38323117799404E-4]:2.694013574932E-1)[&rate=5.38323117799404E-4]:4.160491407475E-3,117[&rate=5.38323117799404E-4]:6.324555359238E-1)[&rate=5.38323117799404E-4]:1.580344255063E-1,(113[&rate=5.38323117799404E-4]:7.440450494001E-1,(105[&rate=5.38323117799404E-4]:4.821394918079E-1,110[&rate=5.38323117799404E-4]:5.04057300027E-1)[&rate=5.38323117799404E-4]:2.345082973183E-1)[&rate=5.38323117799404E-4]:4.370518600247E-2)[&rate=5.38323117799404E-4]:2.915191880422E-1)[&rate=5.38323117799404E-4]:1.57889600006E-1,(((24[&rate=5.38323117799404E-4]:1.059012852176E0,((21[&rate=5.38323117799404E-4]:5.588940140481E-1,28[&rate=5.38323117799404E-4]:5.835515482945E-1)[&rate=5.38323117799404E-4]:2.531912704298E-1,1[&rate=5.38323117799404E-4]:5.044144886135E-2)[&rate=5.38323117799404E-4]:2.277494855067E-1)[&rate=5.38323117799404E-4]:1.914775277809E-1,(102[&rate=5.38323117799404E-4]:4.697865114728E-3,((23[&rate=5.38323117799404E-4]:5.96701001404E-1,(25[&rate=5.38323117799404E-4]:3.550741071012E-1,20[&rate=5.38323117799404E-4]:3.358960249094E-1)[&rate=5.38323117799404E-4]:2.525857984125E-1)[&rate=5.38323117799404E-4]:1.164929678718E-1,(140[&rate=5.38323117799404E-4]:4.58820726656E-1,11[&rate=5.38323117799404E-4]:4.779988088478E-1)[&rate=5.38323117799404E-4]:1.502636535788E-1)[&rate=5.38323117799404E-4]:4.421888273456E-1)[&rate=5.38323117799404E-4]:8.414867922602E-2)[&rate=5.38323117799404E-4]:3.878940688649E-2,(142[&rate=5.38323117799404E-4]:3.707147512337E-1,(144[&rate=5.38323117799404E-4]:1.403208465731E-1,(145[&rate=5.38323117799404E-4]:9.874265148208E-2,141[&rate=5.38323117799404E-4]:9.60029254545E-2)[&rate=5.38323117799404E-4]:4.705764714599E-2)[&rate=5.38323117799404E-4]:2.249144526056E-1)[&rate=5.38323117799404E-4]:1.003496542459E0)[&rate=5.38323117799404E-4]:3.555046948397E-2)[&rate=5.38323117799404E-4]:2.54352904155E-1,(((6[&rate=5.38323117799404E-4]:4.459274211394E-1,18[&rate=5.38323117799404E-4]:5.089411197696E-1)[&rate=5.38323117799404E-4]:2.62740762548E-1,(10[&rate=5.38323117799404E-4]:3.450677896854E-1,15[&rate=5.38323117799404E-4]:3.834239540689E-1)[&rate=5.38323117799404E-4]:3.800387501664E-1)[&rate=5.38323117799404E-4]:3.407901044551E-1,(3[&rate=5.38323117799404E-4]:6.781865012684E-1,(((((86[&rate=5.38323117799404E-4]:5.494112758637E-2,83[&rate=5.38323117799404E-4]:5.494112758637E-2)[&rate=5.38323117799404E-4]:1.303658500239E-1,(93[&rate=5.38323117799404E-4]:9.452278594846E-2,84[&rate=5.38323117799404E-4]:8.082415581145E-2)[&rate=5.38323117799404E-4]:1.044828217988E-1)[&rate=5.38323117799404E-4]:2.876134456073E-2,85[&rate=5.38323117799404E-4]:2.14068322171E-1)[&rate=5.38323117799404E-4]:2.857624640778E-2,((90[&rate=5.38323117799404E-4]:4.22621954254E-2,91[&rate=5.38323117799404E-4]:4.22621954254E-2)[&rate=5.38323117799404E-4]:2.04553016282E-2,92[&rate=5.38323117799404E-4]:6.27174970536E-2)[&rate=5.38323117799404E-4]:1.936257016622E-1)[&rate=5.38323117799404E-4]:2.628838450108E-2,(87[&rate=5.38323117799404E-4]:2.392723307254E-1,(89[&rate=5.38323117799404E-4]:7.818261410756E-2,88[&rate=5.38323117799404E-4]:6.448398397055E-2)[&rate=5.38323117799404E-4]:1.747883467548E-1)[&rate=5.38323117799404E-4]:2.966062235446E-2)[&rate=5.38323117799404E-4]:9.489795755858E-1)[&rate=5.38323117799404E-4]:3.192169923536E-1)[&rate=5.38323117799404E-4]:4.173961052168E-1)[&rate=5.38323117799404E-4]:4.583108334872E-1,101[&rate=5.38323117799404E-4]:8.703707062984E-1)[&rate=5.38323117799404E-4]:5.811338581215E-1)[&rate=5.38323117799404E-4]:1.502424652092E-1)[&rate=5.38323117799404E-4]:1.616282440236E-2,((98[&rate=5.38323117799404E-4]:6.970686562953E-1,((99[&rate=5.38323117799404E-4]:5.345849533254E-1,96[&rate=5.38323117799404E-4]:4.990658276425E-1)[&rate=5.38323117799404E-4]:1.821322208462E-1,(95[&rate=5.38323117799404E-4]:6.47526747531E-1,(100[&rate=5.38323117799404E-4]:3.107904276042E-1,94[&rate=5.38323117799404E-4]:3.107904276042E-1)[&rate=5.38323117799404E-4]:2.520368663747E-1)[&rate=5.38323117799404E-4]:5.826146489208E-2)[&rate=5.38323117799404E-4]:2.209405620976E-3)[&rate=5.38323117799404E-4]:5.724399506601E-2,146[&rate=5.38323117799404E-4]:7.461159300499E-1)[&rate=5.38323117799404E-4]:1.884834422275E-2)[&rate=5.38323117799404E-4]:2.663601338388E-1)[&rate=5.38323117799404E-4]:3.76254544031E-1)[&rate=5.38323117799404E-4]:2.762597630676E-1)[&rate=5.38323117799404E-4]:1.075996534288E-1,(33[&rate=5.38323117799404E-4]:4.165477036778E-2,34[&rate=5.38323117799404E-4]:5.809312653215E-2)[&rate=5.38323117799404E-4]:7.944150679718E-2)[&rate=5.38323117799404E-4]:5.172096576365E-4);
tree STATE_86040000 [&joint=-20970.821635797594,lnP=-20970.821635797594] = [&R] ((((((125[&rate=6.367138182385619E-4]:1.183634874821E0,(((75[&rate=6.367138182385619E-4]:7.339200266855E-1,(76[&rate=6.367138182385619E-4]:4.440101856969E-1,(70[&rate=6.367138182385619E-4]:3.623034143843E-1,74[&rate=6.367138182385619E-4]:4.006595787677E-1)[&rate=6.367138182385619E-4]:4.335060692915E-2)[&rate=6.367138182385619E-4]:2.899098409886E-1)[&rate=6.367138182385619E-4]:5.441160099385E-2,((73[&rate=6.367138182385619E-4]:2.325408628628E-1,77[&rate=6.367138182385619E-4]:2.270614108081E-1)[&rate=6.367138182385619E-4]:2.146433292552E-1,((80[&rate=6.367138182385619E-4]:1.685326986968E-1,81[&rate=6.367138182385619E-4]:1.685326986968E-1)[&rate=6.367138182385619E-4]:1.91621868827E-1,(((72[&rate=6.367138182385619E-4]:3.937418607519E-3,78[&rate=6.367138182385619E-4]:2.585522682683E-2)[&rate=6.367138182385619E-4]:2.548763168903E-1,(71[&rate=6.367138182385619E-4]:2.012803334562E-1,79[&rate=6.367138182385619E-4]:2.286775937303E-1)[&rate=6.367138182385619E-4]:5.205394998685E-2)[&rate=6.367138182385619E-4]:4.384985224126E-5,82[&rate=6.367138182385619E-4]:2.889945716514E-1)[&rate=6.367138182385619E-4]:8.759835203673E-2)[&rate=6.367138182385619E-4]:3.771455610113E-2)[&rate=6.367138182385619E-4]:3.411474355613E-1)[&rate=6.367138182385619E-4]:9.939663436978E-1,(53[&rate=6.367138182385619E-4]:9.733013639011E-1,(52[&rate=6.367138182385619E-4]:3.39332978146E-1,((137[&rate=6.367138182385619E-4]:3.564813911655E-1,(133[&rate=6.367138182385619E-4]:2.984101311555E-1,134[&rate=6.367138182385619E-4]:2.682731448544E-1)[&rate=6.367138182385619E-4]:1.697536959893E-2)[&rate=6.367138182385619E-4]:6.557831651479E-1,(103[&rate=6.367138182385619E-4]:5.638772649016E-1,((12[&rate=6.367138182385619E-4]:7.370641705032E-2,5[&rate=6.367138182385619E-4]:3.535025266687E-2)[&rate=6.367138182385619E-4]:1.971681180145E-1,29[&rate=6.367138182385619E-4]:3.777238501334E-1)[&rate=6.367138182385619E-4]:4.19030127097E-1)[&rate=6.367138182385619E-4]:1.297702359905E0)[&rate=6.367138182385619E-4]:1.420470879005E-1)[&rate=6.367138182385619E-4]:6.421651070665E-1)[&rate=6.367138182385619E-4]:6.253354886386E-2)[&rate=6.367138182385619E-4]:3.581824757171E-1)[&rate=6.367138182385619E-4]:1.594420685915E-1,((57[&rate=6.367138182385619E-4]:4.729430823236E-1,(59[&rate=6.367138182385619E-4]:2.44686397316E-1,((37[&rate=6.367138182385619E-4]:2.476787465027E-1,(56[&rate=6.367138182385619E-4]:1.912815590689E-1,55[&rate=6.367138182385619E-4]:1.912815590689E-1)[&rate=6.367138182385619E-4]:9.949100001907E-3)[&rate=6.367138182385619E-4]:2.000606124337E-2,(58[&rate=6.367138182385619E-4]:2.454996995666E-1,54[&rate=6.367138182385619E-4]:1.881226503863E-1)[&rate=6.367138182385619E-4]:3.059425119314E-3)[&rate=6.367138182385619E-4]:1.525295569017E-2)[&rate=6.367138182385619E-4]:2.255244445705E-1)[&rate=6.367138182385619E-4]:4.581940330764E-1,68[&rate=6.367138182385619E-4]:8.79224547094E-1)[&rate=6.367138182385619E-4]:2.971857296517E-1)[&rate=6.367138182385619E-4]:2.863554491085E-1,(((67[&rate=6.367138182385619E-4]:3.187290866979E-1,((124[&rate=6.367138182385619E-4]:6.758106863946E-2,123[&rate=6.367138182385619E-4]:7.031330907659E-2)[&rate=6.367138182385619E-4]:3.588655228155E-1,122[&rate=6.367138182385619E-4]:4.291788318921E-1)[&rate=6.367138182385619E-4]:3.908228051465E-1)[&rate=6.367138182385619E-4]:3.07056172324E-1,((126[&rate=6.367138182385619E-4]:8.728449310437E-1,((119[&rate=6.367138182385619E-4]:7.576210470258E-1,120[&rate=6.367138182385619E-4]:6.61730636067E-1)[&rate=6.367138182385619E-4]:5.429041473661E-2,(135[&rate=6.367138182385619E-4]:3.22820965181E-1,(138[&rate=6.367138182385619E-4]:2.007850707753E-1,136[&rate=6.367138182385619E-4]:6.927822146015E-2)[&rate=6.367138182385619E-4]:3.220358944057E-1)[&rate=6.367138182385619E-4]:1.411452911021E-1)[&rate=6.367138182385619E-4]:8.46635991925E-1)[&rate=6.367138182385619E-4]:4.897706704529E-1,66[&rate=6.367138182385619E-4]:1.154414118116E-1)[&rate=6.367138182385619E-4]:5.103438472103E-1)[&rate=6.367138182385619E-4]:2.17008649626E-1,((((127[&rate=6.367138182385619E-4]:1.476009104683E0,121[&rate=6.367138182385619E-4]:1.034913214272E0)[&rate=6.367138182385619E-4]:1.142230695985E0,(36[&rate=6.367138182385619E-4]:6.839811228379E-2,35[&rate=6.367138182385619E-4]:2.182276981803E-2)[&rate=6.367138182385619E-4]:2.929374317891E-2)[&rate=6.367138182385619E-4]:1.751162432406E-2,(((((51[&rate=6.367138182385619E-4]:3.289122777476E-1,(47[&rate=6.367138182385619E-4]:2.080389772857E-1,44[&rate=6.367138182385619E-4]:2.025744964115E-1)[&rate=6.367138182385619E-4]:1.481957048334E-1)[&rate=6.367138182385619E-4]:1.146677372367E-1,(49[&rate=6.367138182385619E-4]:3.986149636228E-1,50[&rate=6.367138182385619E-4]:3.986149636228E-1)[&rate=6.367138182385619E-4]:3.950057048728E-2)[&rate=6.367138182385619E-4]:8.928955393968E-2,(43[&rate=6.367138182385619E-4]:5.094918415648E-1,(46[&rate=6.367138182385619E-4]:4.020541877659E-1,(42[&rate=6.367138182385619E-4]:3.13646932891E-1,(48[&rate=6.367138182385619E-4]:3.285264677032E-1,41[&rate=6.367138182385619E-4]:2.848106207087E-1)[&rate=6.367138182385619E-4]:2.337183130803E-2)[&rate=6.367138182385619E-4]:3.922692700619E-2)[&rate=6.367138182385619E-4]:1.074376537989E-1)[&rate=6.367138182385619E-4]:5.070013173065E-2)[&rate=6.367138182385619E-4]:5.983465985021E-2,45[&rate=6.367138182385619E-4]:6.118299118343E-1)[&rate=6.367138182385619E-4]:1.278896378272E-1,(((64[&rate=6.367138182385619E-4]:2.837967661796E-1,(65[&rate=6.367138182385619E-4]:1.169492468782E-1,(62[&rate=6.367138182385619E-4]:3.058568527412E-1,60[&rate=6.367138182385619E-4]:1.140760308234E-1)[&rate=6.367138182385619E-4]:2.873216054754E-3)[&rate=6.367138182385619E-4]:1.616258779475E-2)[&rate=6.367138182385619E-4]:1.545794105209E-1,(61[&rate=6.367138182385619E-4]:2.866707977766E-1,63[&rate=6.367138182385619E-4]:2.455749073655E-1)[&rate=6.367138182385619E-4]:1.92801269335E-1)[&rate=6.367138182385619E-4]:6.338547876473E-1,(128[&rate=6.367138182385619E-4]:7.847916352035E-1,((((129[&rate=6.367138182385619E-4]:1.351595883799E-1,132[&rate=6.367138182385619E-4]:1.378993144073E-1)[&rate=6.367138182385619E-4]:1.143822979893E-1,(131[&rate=6.367138182385619E-4]:2.145300255945E-1,130[&rate=6.367138182385619E-4]:2.117902995672E-1)[&rate=6.367138182385619E-4]:3.775158680209E-2)[&rate=6.367138182385619E-4]:1.489711780359E-1,69[&rate=6.367138182385619E-4]:5.464582698848E-1)[&rate=6.367138182385619E-4]:7.703023715024E-3,118[&rate=6.367138182385619E-4]:5.432023894901E-1)[&rate=6.367138182385619E-4]:3.813152731107E-1)[&rate=6.367138182385619E-4]:1.888091921581E-1)[&rate=6.367138182385619E-4]:5.395149345912E-1)[&rate=6.367138182385619E-4]:8.427949865584E-2)[&rate=6.367138182385619E-4]:3.606707416304E-1,(38[&rate=6.367138182385619E-4]:8.513012968391E-1,(((40[&rate=6.367138182385619E-4]:6.181552881859E-1,(146[&rate=6.367138182385619E-4]:6.873939868964E-1,97[&rate=6.367138182385619E-4]:4.961371562953E-1)[&rate=6.367138182385619E-4]:5.097988052443E-2)[&rate=6.367138182385619E-4]:4.962116282172E-2,(147[&rate=6.367138182385619E-4]:6.837895914843E-1,(((((((102[&rate=6.367138182385619E-4]:1.461892171934E-2,(((23[&rate=6.367138182385619E-4]:4.770426131372E-1,(25[&rate=6.367138182385619E-4]:4.55168388024E-1,20[&rate=6.367138182385619E-4]:4.359903058323E-1)[&rate=6.367138182385619E-4]:3.283312922288E-2)[&rate=6.367138182385619E-4]:2.571416957649E-1,(11[&rate=6.367138182385619E-4]:5.221383090496E-1,140[&rate=6.367138182385619E-4]:5.029602268578E-1)[&rate=6.367138182385619E-4]:1.271144930033E-1)[&rate=6.367138182385619E-4]:3.378090278166E-1,(24[&rate=6.367138182385619E-4]:9.809982221837E-1,((21[&rate=6.367138182385619E-4]:3.558578793587E-1,28[&rate=6.367138182385619E-4]:3.805154136051E-1)[&rate=6.367138182385619E-4]:4.929937335251E-1,1[&rate=6.367138182385619E-4]:8.72077772673E-2)[&rate=6.367138182385619E-4]:1.129685271082E-1)[&rate=6.367138182385619E-4]:1.019540186447E-1)[&rate=6.367138182385619E-4]:9.331051650733E-2)[&rate=6.367138182385619E-4]:2.756720162481E-1,((142[&rate=6.367138182385619E-4]:2.461307059723E-1,(144[&rate=6.367138182385619E-4]:1.023649796001E-1,(145[&rate=6.367138182385619E-4]:9.535945230134E-2,141[&rate=6.367138182385619E-4]:9.261972627376E-2)[&rate=6.367138182385619E-4]:1.248497935372E-2)[&rate=6.367138182385619E-4]:1.382862743172E-1)[&rate=6.367138182385619E-4]:1.049510546587E0,((((113[&rate=6.367138182385619E-4]:6.497782229653E-1,110[&rate=6.367138182385619E-4]:6.442987709106E-1)[&rate=6.367138182385619E-4]:5.160022651333E-2,(105[&rate=6.367138182385619E-4]:5.905706567436E-1,117[&rate=6.367138182385619E-4]:6.20707643045E-1)[&rate=6.367138182385619E-4]:8.341053246123E-2)[&rate=6.367138182385619E-4]:4.083316808255E-2,((9[&rate=6.367138182385619E-4]:4.795839779233E-1,(30[&rate=6.367138182385619E-4]:2.450414559977E-1,4[&rate=6.367138182385619E-4]:7.243871627166E-2)[&rate=6.367138182385619E-4]:3.578301931586E-1)[&rate=6.367138182385619E-4]:1.616055892309E-1,(17[&rate=6.367138182385619E-4]:3.917567271257E-1,14[&rate=6.367138182385619E-4]:3.534005627421E-1)[&rate=6.367138182385619E-4]:2.960081824943E-1)[&rate=6.367138182385619E-4]:9.280287232486E-2)[&rate=6.367138182385619E-4]:1.781035947123E-1,((((((107[&rate=6.367138182385619E-4]:7.932391445018E-2,108[&rate=6.367138182385619E-4]:7.658418842282E-2)[&rate=6.367138182385619E-4]:5.037254408866E-1,109[&rate=6.367138182385619E-4]:6.022274375285E-1)[&rate=6.367138182385619E-4]:2.14071204349E-2,(112[&rate=6.367138182385619E-4]:5.852690243201E-1,(104[&rate=6.367138182385619E-4]:2.672491948561E-1,114[&rate=6.367138182385619E-4]:2.069752222533E-1)[&rate=6.367138182385619E-4]:2.961020212449E-1)[&rate=6.367138182385619E-4]:4.110525967065E-2)[&rate=6.367138182385619E-4]:1.0087517425E-1,((111[&rate=6.367138182385619E-4]:3.63233207778E-1,(139[&rate=6.367138182385619E-4]:5.275019293432E-1,106[&rate=6.367138182385619E-4]:3.357211074254E-1)[&rate=6.367138182385619E-4]:1.107374418821E-2)[&rate=6.367138182385619E-4]:3.338018353404E-1,(148[&rate=6.367138182385619E-4]:3.01277373233E-1,143[&rate=6.367138182385619E-4]:2.985376472056E-1)[&rate=6.367138182385619E-4]:3.574015055019E-1)[&rate=6.367138182385619E-4]:2.473496306764E-2)[&rate=6.367138182385619E-4]:4.221121077754E-2,(115[&rate=6.367138182385619E-4]:4.622391483028E-1,(13[&rate=6.367138182385619E-4]:3.256384901327E-1,19[&rate=6.367138182385619E-4]:3.639946545163E-1)[&rate=6.367138182385619E-4]:2.18792438992E-1)[&rate=6.367138182385619E-4]:2.250297398936E-1)[&rate=6.367138182385619E-4]:4.453878213045E-3,116[&rate=6.367138182385619E-4]:6.917227664095E-1)[&rate=6.367138182385619E-4]:1.464006650422E-1)[&rate=6.367138182385619E-4]:2.027233005601E-1)[&rate=6.367138182385619E-4]:2.412250278734E-1)[&rate=6.367138182385619E-4]:7.361176234834E-2,(((6[&rate=6.367138182385619E-4]:5.597970971457E-1,(10[&rate=6.367138182385619E-4]:3.507278142934E-1,15[&rate=6.367138182385619E-4]:3.890839786769E-1)[&rate=6.367138182385619E-4]:2.255076390166E-1)[&rate=6.367138182385619E-4]:6.187067922231E-2,(((((90[&rate=6.367138182385619E-4]:2.283132904544E-2,91[&rate=6.367138182385619E-4]:2.283132904544E-2)[&rate=6.367138182385619E-4]:5.995828151619E-2,92[&rate=6.367138182385619E-4]:8.278961056163E-2)[&rate=6.367138182385619E-4]:1.456677892197E-1,87[&rate=6.367138182385619E-4]:2.147587696443E-1)[&rate=6.367138182385619E-4]:3.897522235986E-2,(84[&rate=6.367138182385619E-4]:5.059278096909E-3,93[&rate=6.367138182385619E-4]:1.875790823392E-2)[&rate=6.367138182385619E-4]:2.486747139072E-1)[&rate=6.367138182385619E-4]:1.295320637503E-1,((89[&rate=6.367138182385619E-4]:1.90289432466E-2,88[&rate=6.367138182385619E-4]:5.330313109589E-3)[&rate=6.367138182385619E-4]:2.337991644088E-1,((86[&rate=6.367138182385619E-4]:8.591575163032E-2,85[&rate=6.367138182385619E-4]:8.591575163032E-2)[&rate=6.367138182385619E-4]:1.521144681245E-2,83[&rate=6.367138182385619E-4]:1.011271984428E-1)[&rate=6.367138182385619E-4]:1.380022790756E-1)[&rate=6.367138182385619E-4]:1.44136578236E-1)[&rate=6.367138182385619E-4]:7.260729534903E-1)[&rate=6.367138182385619E-4]:1.094182776323E-2,(3[&rate=6.367138182385619E-4]:2.537911177141E-1,18[&rate=6.367138182385619E-4]:3.688596108647E-1)[&rate=6.367138182385619E-4]:3.267636918967E-1)[&rate=6.367138182385619E-4]:7.806081646776E-1)[&rate=6.367138182385619E-4]:2.0023143539E-1,101[&rate=6.367138182385619E-4]:5.586546836508E-1)[&rate=6.367138182385619E-4]:3.492636857578E-1,(2[&rate=6.367138182385619E-4]:9.454166411696E-1,((31[&rate=6.367138182385619E-4]:5.652494086051E-1,(22[&rate=6.367138182385619E-4]:1.715445598637E-1,27[&rate=6.367138182385619E-4]:1.879829160281E-1)[&rate=6.367138182385619E-4]:3.389103281934E-1)[&rate=6.367138182385619E-4]:2.001928429177E-1,((7[&rate=6.367138182385619E-4]:1.023541034604E-1,8[&rate=6.367138182385619E-4]:1.023541034604E-1)[&rate=6.367138182385619E-4]:2.037702680306E-1,26[&rate=6.367138182385619E-4]:4.129736865595E-1)[&rate=6.367138182385619E-4]:3.086329485249E-1)[&rate=6.367138182385619E-4]:4.073716499209E-1)[&rate=6.367138182385619E-4]:9.460633720746E-1)[&rate=6.367138182385619E-4]:2.871849323807E-1,16[&rate=6.367138182385619E-4]:2.307432068913E0)[&rate=6.367138182385619E-4]:2.607989391962E-1,39[&rate=6.367138182385619E-4]:4.827380819917E-1)[&rate=6.367138182385619E-4]:1.436744603122E-1)[&rate=6.367138182385619E-4]:4.136390870371E-2)[&rate=6.367138182385619E-4]:4.67137608738E-2,(((99[&rate=6.367138182385619E-4]:4.240445189726E-1,96[&rate=6.367138182385619E-4]:3.885253932897E-1)[&rate=6.367138182385619E-4]:3.368846819958E-1,(95[&rate=6.367138182385619E-4]:5.94699033477E-1,(100[&rate=6.367138182385619E-4]:4.364625233813E-1,94[&rate=6.367138182385619E-4]:4.364625233813E-1)[&rate=6.367138182385619E-4]:7.353705654368E-2)[&rate=6.367138182385619E-4]:1.553012057428E-1)[&rate=6.367138182385619E-4]:6.794055461299E-3,98[&rate=6.367138182385619E-4]:7.458653329324E-1)[&rate=6.367138182385619E-4]:9.704017949535E-2)[&rate=6.367138182385619E-4]:2.051170958867E-1)[&rate=6.367138182385619E-4]:1.803630286278E-1)[&rate=6.367138182385619E-4]:4.134950296965E-1)[&rate=6.367138182385619E-4]:7.225117943398E-2)[&rate=6.367138182385619E-4]:1.208422722168E-3,32[&rate=6.367138182385619E-4]:3.13220039549E-2)[&rate=6.367138182385619E-4]:4.574022406508E-2,33[&rate=6.367138182385619E-4]:8.254168007469E-2)[&rate=6.367138182385619E-4]:1.052270425961E-2,34[&rate=6.367138182385619E-4]:1.095027404987E-1);
tree STATE_86130000 [&joint=-20981.13912175282,lnP=-20981.13912175282] = [&R] ((((((((((62[&rate=5.33035758686184E-4]:3.184432165094E-1,60[&rate=5.33035758686184E-4]:1.266623945917E-1)[&rate=5.33035758686184E-4]:5.669895565176E-2,65[&rate=5.33035758686184E-4]:1.833613502434E-1)[&rate=5.33035758686184E-4]:9.669428903552E-2,64[&rate=5.33035758686184E-4]:4.307405707856E-1)[&rate=5.33035758686184E-4]:1.912648453022E-1,(61[&rate=5.33035758686184E-4]:8.512434101028E-2,63[&rate=5.33035758686184E-4]:4.402845059924E-2)[&rate=5.33035758686184E-4]:5.779769654886E-1)[&rate=5.33035758686184E-4]:8.27395722872E-1,((69[&rate=5.33035758686184E-4]:7.353910356226E-1,(((131[&rate=5.33035758686184E-4]:2.490488839411E-1,130[&rate=5.33035758686184E-4]:2.463091579138E-1)[&rate=5.33035758686184E-4]:5.93066354511E-2,(132[&rate=5.33035758686184E-4]:4.039143247325E-2,129[&rate=5.33035758686184E-4]:3.765170644589E-2)[&rate=5.33035758686184E-4]:2.67964086919E-1)[&rate=5.33035758686184E-4]:2.635218568755E-1,118[&rate=5.33035758686184E-4]:7.061239516103E-1)[&rate=5.33035758686184E-4]:1.830817990262E-2)[&rate=5.33035758686184E-4]:3.993476443092E-1,128[&rate=5.33035758686184E-4]:9.840537484249E-1)[&rate=5.33035758686184E-4]:3.667172535487E-1)[&rate=5.33035758686184E-4]:3.847134812426E-1,((((48[&rate=5.33035758686184E-4]:4.382787238479E-1,(42[&rate=5.33035758686184E-4]:1.392956363623E-1,41[&rate=5.33035758686184E-4]:1.338311554881E-1)[&rate=5.33035758686184E-4]:2.607317213653E-1)[&rate=5.33035758686184E-4]:1.312821059918E-1,(46[&rate=5.33035758686184E-4]:4.969014964266E-1,43[&rate=5.33035758686184E-4]:4.969014964266E-1)[&rate=5.33035758686184E-4]:8.358829516166E-2)[&rate=5.33035758686184E-4]:5.539869808392E-2,((47[&rate=5.33035758686184E-4]:4.466802155451E-1,44[&rate=5.33035758686184E-4]:4.412157346709E-1)[&rate=5.33035758686184E-4]:1.440550541514E-1,(49[&rate=5.33035758686184E-4]:4.959992932783E-1,50[&rate=5.33035758686184E-4]:4.959992932783E-1)[&rate=5.33035758686184E-4]:6.194909117253E-2)[&rate=5.33035758686184E-4]:4.515321997562E-2)[&rate=5.33035758686184E-4]:4.545050708424E-2,(51[&rate=5.33035758686184E-4]:5.656810649116E-1,45[&rate=5.33035758686184E-4]:5.848067479717E-1)[&rate=5.33035758686184E-4]:8.833552747335E-2)[&rate=5.33035758686184E-4]:2.889459954798E-1)[&rate=5.33035758686184E-4]:6.356074538674E-2,(35[&rate=5.33035758686184E-4]:1.800237496152E-1,(36[&rate=5.33035758686184E-4]:1.094412862438E-1,(121[&rate=5.33035758686184E-4]:1.908544081231E0,127[&rate=5.33035758686184E-4]:2.349639971642E0)[&rate=5.33035758686184E-4]:2.803492598074E-1)[&rate=5.33035758686184E-4]:1.171578058372E-1)[&rate=5.33035758686184E-4]:9.025435569999E-2)[&rate=5.33035758686184E-4]:3.414519813906E-1,(38[&rate=5.33035758686184E-4]:9.298680844883E-1,(((((146[&rate=5.33035758686184E-4]:5.771624034057E-1,147[&rate=5.33035758686184E-4]:5.143208733511E-1)[&rate=5.33035758686184E-4]:2.698844693515E-3,((98[&rate=5.33035758686184E-4]:5.284807456402E-1,(99[&rate=5.33035758686184E-4]:4.129960059075E-1,96[&rate=5.33035758686184E-4]:3.774768802247E-1)[&rate=5.33035758686184E-4]:1.373426632299E-1)[&rate=5.33035758686184E-4]:3.782093225293E-2,(100[&rate=5.33035758686184E-4]:4.263872971215E-1,95[&rate=5.33035758686184E-4]:5.110867506736E-1)[&rate=5.33035758686184E-4]:6.614388896832E-2)[&rate=5.33035758686184E-4]:2.175629151743E-2)[&rate=5.33035758686184E-4]:1.415175929922E-2,((97[&rate=5.33035758686184E-4]:3.611109668085E-1,((16[&rate=5.33035758686184E-4]:2.43429403338E0,((((((113[&rate=5.33035758686184E-4]:7.133958166639E-1,((17[&rate=5.33035758686184E-4]:4.084349666876E-1,14[&rate=5.33035758686184E-4]:3.700788023039E-1)[&rate=5.33035758686184E-4]:2.176776669498E-1,((30[&rate=5.33035758686184E-4]:2.117663652387E-1,4[&rate=5.33035758686184E-4]:3.916362551267E-2)[&rate=5.33035758686184E-4]:4.56085742315E-1,9[&rate=5.33035758686184E-4]:5.445644363208E-1)[&rate=5.33035758686184E-4]:3.497285485089E-2)[&rate=5.33035758686184E-4]:1.256393474102E-1)[&rate=5.33035758686184E-4]:1.417701264634E-2,(117[&rate=5.33035758686184E-4]:5.956398175229E-1,(105[&rate=5.33035758686184E-4]:5.343444155091E-1,110[&rate=5.33035758686184E-4]:5.562622237282E-1)[&rate=5.33035758686184E-4]:3.115841571239E-2)[&rate=5.33035758686184E-4]:1.34672737815E-1)[&rate=5.33035758686184E-4]:2.060021181276E-1,(((13[&rate=5.33035758686184E-4]:5.405470902981E-1,19[&rate=5.33035758686184E-4]:5.789032546818E-1)[&rate=5.33035758686184E-4]:2.031886865635E-1,((108[&rate=5.33035758686184E-4]:5.246986794785E-1,((109[&rate=5.33035758686184E-4]:3.82886590685E-1,107[&rate=5.33035758686184E-4]:3.637085084933E-1)[&rate=5.33035758686184E-4]:1.02596050603E-1,(112[&rate=5.33035758686184E-4]:4.044342568847E-1,114[&rate=5.33035758686184E-4]:3.222424760629E-1)[&rate=5.33035758686184E-4]:8.378811043066E-2)[&rate=5.33035758686184E-4]:6.113384640954E-2)[&rate=5.33035758686184E-4]:1.742645206826E-1,115[&rate=5.33035758686184E-4]:6.414289535857E-1)[&rate=5.33035758686184E-4]:2.011504245413E-2)[&rate=5.33035758686184E-4]:8.385169342553E-2,((116[&rate=5.33035758686184E-4]:5.269198237395E-1,(104[&rate=5.33035758686184E-4]:4.549133088907E-1,((111[&rate=5.33035758686184E-4]:3.244486288069E-1,106[&rate=5.33035758686184E-4]:3.080102726426E-1)[&rate=5.33035758686184E-4]:8.848190100115E-2,139[&rate=5.33035758686184E-4]:5.882729955615E-1)[&rate=5.33035758686184E-4]:5.842113524693E-2)[&rate=5.33035758686184E-4]:1.322804874516E-1)[&rate=5.33035758686184E-4]:1.616036802708E-1,(148[&rate=5.33035758686184E-4]:2.437625853579E-1,143[&rate=5.33035758686184E-4]:2.410228593305E-1)[&rate=5.33035758686184E-4]:4.83117083036E-1)[&rate=5.33035758686184E-4]:5.687218545505E-2)[&rate=5.33035758686184E-4]:1.059874771507E-1)[&rate=5.33035758686184E-4]:4.392809500119E-1,(((24[&rate=5.33035758686184E-4]:9.592961960372E-1,(1[&rate=5.33035758686184E-4]:1.465633198017E-1,(21[&rate=5.33035758686184E-4]:6.528280635544E-1,28[&rate=5.33035758686184E-4]:6.774855978009E-1)[&rate=5.33035758686184E-4]:2.553790918638E-1)[&rate=5.33035758686184E-4]:3.191095842727E-2)[&rate=5.33035758686184E-4]:2.847620292666E-1,(102[&rate=5.33035758686184E-4]:2.065444170095E-2,((11[&rate=5.33035758686184E-4]:3.63649616175E-1,140[&rate=5.33035758686184E-4]:3.444715339833E-1)[&rate=5.33035758686184E-4]:4.260888446398E-1,((25[&rate=5.33035758686184E-4]:4.058896251176E-1,20[&rate=5.33035758686184E-4]:3.867115429258E-1)[&rate=5.33035758686184E-4]:3.695847328213E-1,23[&rate=5.33035758686184E-4]:7.645154538292E-1)[&rate=5.33035758686184E-4]:1.101545138348E-1)[&rate=5.33035758686184E-4]:2.966694055437E-1)[&rate=5.33035758686184E-4]:6.175994798652E-2)[&rate=5.33035758686184E-4]:1.056668818642E-1,(142[&rate=5.33035758686184E-4]:7.793428000607E-1,(145[&rate=5.33035758686184E-4]:5.112095869306E-1,(144[&rate=5.33035758686184E-4]:4.412236035848E-1,141[&rate=5.33035758686184E-4]:4.439633296122E-1)[&rate=5.33035758686184E-4]:6.450653129084E-2)[&rate=5.33035758686184E-4]:2.681332131301E-1)[&rate=5.33035758686184E-4]:6.553138139568E-1)[&rate=5.33035758686184E-4]:1.108020231585E-1)[&rate=5.33035758686184E-4]:1.450594998486E-1,((6[&rate=5.33035758686184E-4]:7.636443826698E-1,((10[&rate=5.33035758686184E-4]:3.41981428113E-1,15[&rate=5.33035758686184E-4]:3.803375924965E-1)[&rate=5.33035758686184E-4]:4.017147895501E-1,(18[&rate=5.33035758686184E-4]:7.599429452704E-1,3[&rate=5.33035758686184E-4]:6.448744521198E-1)[&rate=5.33035758686184E-4]:3.032861485846E-2)[&rate=5.33035758686184E-4]:3.638652117106E-2)[&rate=5.33035758686184E-4]:5.915645984069E-2,((89[&rate=5.33035758686184E-4]:2.04759871625E-1,88[&rate=5.33035758686184E-4]:1.91061241488E-1)[&rate=5.33035758686184E-4]:8.284907095184E-1,((87[&rate=5.33035758686184E-4]:2.817748606646E-1,((90[&rate=5.33035758686184E-4]:1.104903461232E-1,91[&rate=5.33035758686184E-4]:1.104903461232E-1)[&rate=5.33035758686184E-4]:7.708406932089E-2,92[&rate=5.33035758686184E-4]:1.875744154441E-1)[&rate=5.33035758686184E-4]:1.078990753575E-1)[&rate=5.33035758686184E-4]:4.218995520653E-2,((84[&rate=5.33035758686184E-4]:9.924814925277E-2,93[&rate=5.33035758686184E-4]:1.129467793898E-1)[&rate=5.33035758686184E-4]:1.603552855821E-1,(85[&rate=5.33035758686184E-4]:1.66400585188E-1,(83[&rate=5.33035758686184E-4]:1.397470503239E-1,86[&rate=5.33035758686184E-4]:1.397470503239E-1)[&rate=5.33035758686184E-4]:2.66535348641E-2)[&rate=5.33035758686184E-4]:9.320284964691E-2)[&rate=5.33035758686184E-4]:6.436138103629E-2)[&rate=5.33035758686184E-4]:6.955871351352E-1)[&rate=5.33035758686184E-4]:2.909201243808E-1)[&rate=5.33035758686184E-4]:6.704570205413E-1)[&rate=5.33035758686184E-4]:7.665700918946E-1,101[&rate=5.33035758686184E-4]:1.205033434398E0)[&rate=5.33035758686184E-4]:1.169318318578E-1)[&rate=5.33035758686184E-4]:3.284674919457E-2,(2[&rate=5.33035758686184E-4]:8.844956390257E-1,((22[&rate=5.33035758686184E-4]:3.840876917242E-1,27[&rate=5.33035758686184E-4]:4.005260478886E-1)[&rate=5.33035758686184E-4]:3.83595719547E-1,((26[&rate=5.33035758686184E-4]:6.856853822895E-1,(7[&rate=5.33035758686184E-4]:5.465689322377E-1,8[&rate=5.33035758686184E-4]:5.465689322377E-1)[&rate=5.33035758686184E-4]:3.226713498329E-2)[&rate=5.33035758686184E-4]:1.473758159487E-2,31[&rate=5.33035758686184E-4]:7.442585803227E-1)[&rate=5.33035758686184E-4]:7.821935149653E-2)[&rate=5.33035758686184E-4]:2.894149674805E-1)[&rate=5.33035758686184E-4]:1.453878020261E0)[&rate=5.33035758686184E-4]:5.050136171776E-2)[&rate=5.33035758686184E-4]:1.558928205633E-2,94[&rate=5.33035758686184E-4]:5.02383308974E-1)[&rate=5.33035758686184E-4]:2.605592793246E-2)[&rate=5.33035758686184E-4]:4.602180604187E-2,40[&rate=5.33035758686184E-4]:5.198162342054E-1)[&rate=5.33035758686184E-4]:5.163499751652E-2,39[&rate=5.33035758686184E-4]:5.714512317219E-1)[&rate=5.33035758686184E-4]:4.267228636955E-1)[&rate=5.33035758686184E-4]:2.84227448733E-1)[&rate=5.33035758686184E-4]:3.324145133917E-1,34[&rate=5.33035758686184E-4]:8.113090146745E-2)[&rate=5.33035758686184E-4]:9.365630847368E-2,(((((67[&rate=5.33035758686184E-4]:3.242029032089E-1,(122[&rate=5.33035758686184E-4]:1.989251288777E-1,(123[&rate=5.33035758686184E-4]:1.92000704794E-1,124[&rate=5.33035758686184E-4]:1.892684643569E-1)[&rate=5.33035758686184E-4]:6.924424083684E-3)[&rate=5.33035758686184E-4]:6.265503246718E-1)[&rate=5.33035758686184E-4]:1.445929673E-1,(((126[&rate=5.33035758686184E-4]:1.025428537778E0,((138[&rate=5.33035758686184E-4]:1.750850480391E-1,136[&rate=5.33035758686184E-4]:4.357819872389E-2)[&rate=5.33035758686184E-4]:3.915259291344E-1,135[&rate=5.33035758686184E-4]:3.666109771735E-1)[&rate=5.33035758686184E-4]:1.096574877768E0)[&rate=5.33035758686184E-4]:7.488565498967E-2,(120[&rate=5.33035758686184E-4]:8.014466437911E-1,119[&rate=5.33035758686184E-4]:8.9733705475E-1)[&rate=5.33035758686184E-4]:9.88679660661E-1)[&rate=5.33035758686184E-4]:2.962016643502E-1,66[&rate=5.33035758686184E-4]:1.493416674325E-1)[&rate=5.33035758686184E-4]:3.194542030764E-1)[&rate=5.33035758686184E-4]:4.784680615371E-1,32[&rate=5.33035758686184E-4]:6.233242519678E-2)[&rate=5.33035758686184E-4]:4.827855727526E-2,(((57[&rate=5.33035758686184E-4]:4.657909427552E-1,((55[&rate=5.33035758686184E-4]:3.058706923753E-1,56[&rate=5.33035758686184E-4]:3.058706923753E-1)[&rate=5.33035758686184E-4]:6.258190688251E-2,(54[&rate=5.33035758686184E-4]:3.297314430148E-1,(58[&rate=5.33035758686184E-4]:3.838077656176E-1,(59[&rate=5.33035758686184E-4]:1.802890872563E-1,37[&rate=5.33035758686184E-4]:2.185404533765E-1)[&rate=5.33035758686184E-4]:1.843929953012E-1)[&rate=5.33035758686184E-4]:3.300726577491E-3)[&rate=5.33035758686184E-4]:8.666511434406E-3)[&rate=5.33035758686184E-4]:8.640938174868E-2)[&rate=5.33035758686184E-4]:3.29669021637E-1,68[&rate=5.33035758686184E-4]:7.435473960861E-1)[&rate=5.33035758686184E-4]:4.652310007153E-1,(125[&rate=5.33035758686184E-4]:1.080909613194E0,((((75[&rate=5.33035758686184E-4]:5.561479655452E-1,((74[&rate=5.33035758686184E-4]:3.513346705071E-1,76[&rate=5.33035758686184E-4]:3.513346705071E-1)[&rate=5.33035758686184E-4]:3.351265738364E-3,70[&rate=5.33035758686184E-4]:3.16329771862E-1)[&rate=5.33035758686184E-4]:2.014620292998E-1)[&rate=5.33035758686184E-4]:1.778659045247E-1,(((80[&rate=5.33035758686184E-4]:1.885792945815E-1,81[&rate=5.33035758686184E-4]:1.885792945815E-1)[&rate=5.33035758686184E-4]:1.945540077763E-1,(((78[&rate=5.33035758686184E-4]:2.205011516992E-2,72[&rate=5.33035758686184E-4]:1.323069506025E-4)[&rate=5.33035758686184E-4]:2.822556607958E-1,82[&rate=5.33035758686184E-4]:3.125249540478E-1)[&rate=5.33035758686184E-4]:9.685763359018E-3,79[&rate=5.33035758686184E-4]:3.139915393247E-1)[&rate=5.33035758686184E-4]:7.736094111541E-2)[&rate=5.33035758686184E-4]:3.675902977538E-2,(73[&rate=5.33035758686184E-4]:3.549921598642E-1,(71[&rate=5.33035758686184E-4]:2.835120828653E-1,77[&rate=5.33035758686184E-4]:3.465257814954E-1)[&rate=5.33035758686184E-4]:2.986926314086E-3)[&rate=5.33035758686184E-4]:1.142152407621E-1)[&rate=5.33035758686184E-4]:2.648064694436E-1)[&rate=5.33035758686184E-4]:6.434343244221E-1,((52[&rate=5.33035758686184E-4]:2.223884303286E-1,(103[&rate=5.33035758686184E-4]:6.28552988125E-1,((12[&rate=5.33035758686184E-4]:3.809772147031E-1,5[&rate=5.33035758686184E-4]:3.426210503196E-1)[&rate=5.33035758686184E-4]:2.042250415584E-1,29[&rate=5.33035758686184E-4]:6.920515713299E-1)[&rate=5.33035758686184E-4]:1.693781291239E-1)[&rate=5.33035758686184E-4]:1.258129176764E0)[&rate=5.33035758686184E-4]:2.406328307324E-1,((133[&rate=5.33035758686184E-4]:3.882900483175E-1,137[&rate=5.33035758686184E-4]:4.293859387285E-1)[&rate=5.33035758686184E-4]:5.983851658115E-1,134[&rate=5.33035758686184E-4]:9.565382278279E-1)[&rate=5.33035758686184E-4]:2.502288225888E-1)[&rate=5.33035758686184E-4]:1.761605961303E-1)[&rate=5.33035758686184E-4]:1.14198737655E-1,53[&rate=5.33035758686184E-4]:7.451838735349E-1)[&rate=5.33035758686184E-4]:5.461082533206E-1)[&rate=5.33035758686184E-4]:2.945354502738E-1)[&rate=5.33035758686184E-4]:3.344847302921E-1)[&rate=5.33035758686184E-4]:3.507313967203E-2,33[&rate=5.33035758686184E-4]:1.511635741988E-1)[&rate=5.33035758686184E-4]:7.185279577961E-3);
tree STATE_86220000 [&joint=-20986.861952349976,lnP=-20986.861952349976] = [&R] ((((((((((46[&rate=5.855211368374479E-4]:3.691513216982E-1,43[&rate=5.855211368374479E-4]:3.691513216982E-1)[&rate=5.855211368374479E-4]:9.327111544174E-2,((48[&rate=5.855211368374479E-4]:2.009207663241E-1,42[&rate=5.855211368374479E-4]:1.626694002039E-1)[&rate=5.855211368374479E-4]:8.393377307192E-2,41[&rate=5.855211368374479E-4]:2.411386924015E-1)[&rate=5.855211368374479E-4]:1.666389359954E-1)[&rate=5.855211368374479E-4]:9.980386955955E-2,((47[&rate=5.855211368374479E-4]:4.167928000886E-1,44[&rate=5.855211368374479E-4]:4.113283192144E-1)[&rate=5.855211368374479E-4]:1.320074305504E-1,(51[&rate=5.855211368374479E-4]:3.663465357867E-1,50[&rate=5.855211368374479E-4]:3.608820549125E-1)[&rate=5.855211368374479E-4]:1.551312904808E-1)[&rate=5.855211368374479E-4]:1.34260760605E-2)[&rate=5.855211368374479E-4]:1.178618972256E-1,49[&rate=5.855211368374479E-4]:6.473013186793E-1)[&rate=5.855211368374479E-4]:5.297880054911E-2,45[&rate=5.855211368374479E-4]:7.248702831628E-1)[&rate=5.855211368374479E-4]:1.971634243789E-1,(((65[&rate=5.855211368374479E-4]:1.680328342403E-1,(64[&rate=5.855211368374479E-4]:3.116106726931E-1,(62[&rate=5.855211368374479E-4]:2.707820132656E-1,60[&rate=5.855211368374479E-4]:7.900119134783E-2)[&rate=5.855211368374479E-4]:8.192454983857E-2)[&rate=5.855211368374479E-4]:7.107093053891E-3)[&rate=5.855211368374479E-4]:3.255518856465E-1,(61[&rate=5.855211368374479E-4]:2.438733230322E-1,63[&rate=5.855211368374479E-4]:2.027774326212E-1)[&rate=5.855211368374479E-4]:4.414922187723E-1)[&rate=5.855211368374479E-4]:1.074644685327E0,((69[&rate=5.855211368374479E-4]:6.992219340031E-1,(118[&rate=5.855211368374479E-4]:6.853370318958E-1,((130[&rate=5.855211368374479E-4]:8.045834326154E-2,131[&rate=5.855211368374479E-4]:8.31980692889E-2)[&rate=5.855211368374479E-4]:1.337765605646E-1,(132[&rate=5.855211368374479E-4]:2.148324248922E-1,129[&rate=5.855211368374479E-4]:2.120926988648E-1)[&rate=5.855211368374479E-4]:2.142204961262E-3)[&rate=5.855211368374479E-4]:3.341158266998E-1)[&rate=5.855211368374479E-4]:2.925997997552E-3)[&rate=5.855211368374479E-4]:5.667795301608E-1,128[&rate=5.855211368374479E-4]:1.115316532657E0)[&rate=5.855211368374479E-4]:5.049676670776E-1)[&rate=5.855211368374479E-4]:7.514572009844E-2)[&rate=5.855211368374479E-4]:1.152374164151E-1,((36[&rate=5.855211368374479E-4]:1.697604510466E-2,(121[&rate=5.855211368374479E-4]:1.824920973677E0,127[&rate=5.855211368374479E-4]:2.266016864088E0)[&rate=5.855211368374479E-4]:2.715071262218E-1)[&rate=5.855211368374479E-4]:3.889652451979E-2,35[&rate=5.855211368374479E-4]:9.2972271587E-3)[&rate=5.855211368374479E-4]:2.726029858016E-1)[&rate=5.855211368374479E-4]:5.166848311612E-2,(38[&rate=5.855211368374479E-4]:8.822849618802E-1,((((22[&rate=5.855211368374479E-4]:2.994002168021E-1,27[&rate=5.855211368374479E-4]:3.158385729665E-1)[&rate=5.855211368374479E-4]:3.547503948015E-1,(31[&rate=5.855211368374479E-4]:7.039906257098E-1,(26[&rate=5.855211368374479E-4]:6.034264789682E-1,(7[&rate=5.855211368374479E-4]:3.365471074815E-1,8[&rate=5.855211368374479E-4]:3.365471074815E-1)[&rate=5.855211368374479E-4]:1.600300564181E-1)[&rate=5.855211368374479E-4]:5.672853030319E-2)[&rate=5.855211368374479E-4]:4.954506441938E-3)[&rate=5.855211368374479E-4]:1.193869287128E-1,2[&rate=5.855211368374479E-4]:6.009348005904E-1)[&rate=5.855211368374479E-4]:2.049958269312E0,(((97[&rate=5.855211368374479E-4]:4.926892866212E-1,(((((3[&rate=5.855211368374479E-4]:3.751708362603E-1,(((89[&rate=5.855211368374479E-4]:1.318334350276E-1,88[&rate=5.855211368374479E-4]:1.181348048906E-1)[&rate=5.855211368374479E-4]:5.980180870406E-2,87[&rate=5.855211368374479E-4]:1.779366135947E-1)[&rate=5.855211368374479E-4]:5.753690983186E-2,((83[&rate=5.855211368374479E-4]:1.257068219262E-1,((85[&rate=5.855211368374479E-4]:7.953428746867E-2,(84[&rate=5.855211368374479E-4]:7.22750630125E-2,93[&rate=5.855211368374479E-4]:8.597369314951E-2)[&rate=5.855211368374479E-4]:7.259224456169E-3)[&rate=5.855211368374479E-4]:2.389176154928E-3,86[&rate=5.855211368374479E-4]:8.192346362359E-2)[&rate=5.855211368374479E-4]:4.378335830256E-2)[&rate=5.855211368374479E-4]:9.527100932321E-2,((90[&rate=5.855211368374479E-4]:3.443491534622E-2,91[&rate=5.855211368374479E-4]:3.443491534622E-2)[&rate=5.855211368374479E-4]:7.486689032891E-2,92[&rate=5.855211368374479E-4]:1.093018056751E-1)[&rate=5.855211368374479E-4]:1.253746557112E-1)[&rate=5.855211368374479E-4]:1.449569217717E-2)[&rate=5.855211368374479E-4]:6.794233402309E-1)[&rate=5.855211368374479E-4]:1.222366955568E-1,(((10[&rate=5.855211368374479E-4]:2.768221663967E-1,15[&rate=5.855211368374479E-4]:3.151783307802E-1)[&rate=5.855211368374479E-4]:8.42640086277E-2,6[&rate=5.855211368374479E-4]:3.4464781886E-1)[&rate=5.855211368374479E-4]:4.168367910182E-2,18[&rate=5.855211368374479E-4]:4.49345196592E-1)[&rate=5.855211368374479E-4]:1.631308283757E-1)[&rate=5.855211368374479E-4]:6.569984436097E-1,(((((((17[&rate=5.855211368374479E-4]:2.545382429625E-1,14[&rate=5.855211368374479E-4]:2.161820785789E-1)[&rate=5.855211368374479E-4]:3.225977018401E-1,9[&rate=5.855211368374479E-4]:5.305606023369E-1)[&rate=5.855211368374479E-4]:1.991811527158E-1,(30[&rate=5.855211368374479E-4]:5.791202174324E-1,4[&rate=5.855211368374479E-4]:4.065174777064E-1)[&rate=5.855211368374479E-4]:2.739092088532E-1)[&rate=5.855211368374479E-4]:1.568760705841E-1,(105[&rate=5.855211368374479E-4]:6.761136226788E-1,((113[&rate=5.855211368374479E-4]:4.843756709099E-1,110[&rate=5.855211368374479E-4]:4.788962188552E-1)[&rate=5.855211368374479E-4]:3.921299085543E-4,117[&rate=5.855211368374479E-4]:4.87507526846E-1)[&rate=5.855211368374479E-4]:2.187430821341E-1)[&rate=5.855211368374479E-4]:1.913261207663E-1)[&rate=5.855211368374479E-4]:1.020040256356E-1,((((13[&rate=5.855211368374479E-4]:5.145788953511E-1,19[&rate=5.855211368374479E-4]:5.529350597348E-1)[&rate=5.855211368374479E-4]:1.178866484785E-1,115[&rate=5.855211368374479E-4]:5.502737630077E-1)[&rate=5.855211368374479E-4]:9.291933308968E-2,(108[&rate=5.855211368374479E-4]:5.682282633298E-1,(107[&rate=5.855211368374479E-4]:4.88290399601E-1,((114[&rate=5.855211368374479E-4]:1.842014962867E-1,112[&rate=5.855211368374479E-4]:2.663932771086E-1)[&rate=5.855211368374479E-4]:1.651972502326E-1,109[&rate=5.855211368374479E-4]:4.288508013138E-1)[&rate=5.855211368374479E-4]:7.86176804789E-2)[&rate=5.855211368374479E-4]:8.267758975619E-2)[&rate=5.855211368374479E-4]:1.324990793429E-1)[&rate=5.855211368374479E-4]:1.151086213567E-1,((116[&rate=5.855211368374479E-4]:6.349014492751E-1,(148[&rate=5.855211368374479E-4]:2.506296047707E-1,143[&rate=5.855211368374479E-4]:2.478898787433E-1)[&rate=5.855211368374479E-4]:4.226280088881E-1)[&rate=5.855211368374479E-4]:6.556159057467E-2,((139[&rate=5.855211368374479E-4]:4.003960600751E-1,(111[&rate=5.855211368374479E-4]:1.44303038709E-1,104[&rate=5.855211368374479E-4]:1.278646825446E-1)[&rate=5.855211368374479E-4]:8.075055561279E-2)[&rate=5.855211368374479E-4]:1.733522920848E-1,106[&rate=5.855211368374479E-4]:3.819675302422E-1)[&rate=5.855211368374479E-4]:3.787694822103E-1)[&rate=5.855211368374479E-4]:5.783867760435E-2)[&rate=5.855211368374479E-4]:1.563475310786E-1)[&rate=5.855211368374479E-4]:2.685306278293E-2,(142[&rate=5.855211368374479E-4]:6.854689683423E-1,((141[&rate=5.855211368374479E-4]:3.315458591554E-1,144[&rate=5.855211368374479E-4]:3.288061331281E-1)[&rate=5.855211368374479E-4]:1.541840768054E-1,145[&rate=5.855211368374479E-4]:4.884696619884E-1)[&rate=5.855211368374479E-4]:1.969993063539E-1)[&rate=5.855211368374479E-4]:5.108278635214E-1)[&rate=5.855211368374479E-4]:1.632735927364E-1,((((140[&rate=5.855211368374479E-4]:4.153691867469E-1,11[&rate=5.855211368374479E-4]:4.345472689386E-1)[&rate=5.855211368374479E-4]:2.44768768768E-1,((20[&rate=5.855211368374479E-4]:5.568446936001E-1,25[&rate=5.855211368374479E-4]:5.760227757918E-1)[&rate=5.855211368374479E-4]:6.801820673415E-2,23[&rate=5.855211368374479E-4]:6.330820784163E-1)[&rate=5.855211368374479E-4]:1.311654661396E-1)[&rate=5.855211368374479E-4]:3.431351158382E-1,(24[&rate=5.855211368374479E-4]:9.28700345593E-1,(1[&rate=5.855211368374479E-4]:1.230597864876E-1,(21[&rate=5.855211368374479E-4]:6.956088697582E-1,28[&rate=5.855211368374479E-4]:7.202664040047E-1)[&rate=5.855211368374479E-4]:1.890947523459E-1)[&rate=5.855211368374479E-4]:2.481864129716E-2)[&rate=5.855211368374479E-4]:1.896412189108E-1)[&rate=5.855211368374479E-4]:9.983266817943E-2,102[&rate=5.855211368374479E-4]:5.653039706687E-2)[&rate=5.855211368374479E-4]:5.646468506741E-2)[&rate=5.855211368374479E-4]:4.415061931987E-2)[&rate=5.855211368374479E-4]:5.357538351028E-1,101[&rate=5.855211368374479E-4]:6.87420084502E-1)[&rate=5.855211368374479E-4]:6.265638408656E-1,((100[&rate=5.855211368374479E-4]:1.466301784741E-1,94[&rate=5.855211368374479E-4]:1.466301784741E-1)[&rate=5.855211368374479E-4]:6.102157892802E-2,95[&rate=5.855211368374479E-4]:2.923512109541E-1)[&rate=5.855211368374479E-4]:1.878128177147E-1)[&rate=5.855211368374479E-4]:2.229077716136E-1)[&rate=5.855211368374479E-4]:6.493727629419E-2,((96[&rate=5.855211368374479E-4]:5.401885065393E-1,99[&rate=5.855211368374479E-4]:5.757076322222E-1)[&rate=5.855211368374479E-4]:1.893771626326E-1,98[&rate=5.855211368374479E-4]:7.432268713575E-1)[&rate=5.855211368374479E-4]:1.385324347034E-2)[&rate=5.855211368374479E-4]:4.230522609168E-2,((16[&rate=5.855211368374479E-4]:2.731154286412E0,(40[&rate=5.855211368374479E-4]:5.590189417098E-1,147[&rate=5.855211368374479E-4]:6.163959908901E-1)[&rate=5.855211368374479E-4]:8.664241858486E-2)[&rate=5.855211368374479E-4]:1.518792764758E-2,(39[&rate=5.855211368374479E-4]:6.447431672119E-1,146[&rate=5.855211368374479E-4]:7.649617464468E-1)[&rate=5.855211368374479E-4]:1.610612073033E-2)[&rate=5.855211368374479E-4]:1.012075243104E-2)[&rate=5.855211368374479E-4]:2.319722669938E-2)[&rate=5.855211368374479E-4]:2.564237057366E-1)[&rate=5.855211368374479E-4]:5.364918071175E-2)[&rate=5.855211368374479E-4]:7.468490316415E-1,(((((123[&rate=5.855211368374479E-4]:1.405744563468E-1,124[&rate=5.855211368374479E-4]:1.378422159097E-1)[&rate=5.855211368374479E-4]:2.076901345556E-1,122[&rate=5.855211368374479E-4]:3.482645909025E-1)[&rate=5.855211368374479E-4]:3.626744719787E-1,67[&rate=5.855211368374479E-4]:2.096665125405E-1)[&rate=5.855211368374479E-4]:9.89740131624E-2,(66[&rate=5.855211368374479E-4]:3.060637605821E-1,((126[&rate=5.855211368374479E-4]:1.183915309071E0,(((138[&rate=5.855211368374479E-4]:1.490263704409E-1,136[&rate=5.855211368374479E-4]:1.751952112574E-2)[&rate=5.855211368374479E-4]:6.11448808479E-1,135[&rate=5.855211368374479E-4]:5.604751789199E-1)[&rate=5.855211368374479E-4]:1.430124978896E-1,120[&rate=5.855211368374479E-4]:9.555424713301E-1)[&rate=5.855211368374479E-4]:9.181849494253E-1)[&rate=5.855211368374479E-4]:4.231363301811E-2,119[&rate=5.855211368374479E-4]:2.011931464732E0)[&rate=5.855211368374479E-4]:3.270090081785E-1)[&rate=5.855211368374479E-4]:2.576765120772E-3)[&rate=5.855211368374479E-4]:6.369449240367E-1,((125[&rate=5.855211368374479E-4]:1.120034311906E0,((134[&rate=5.855211368374479E-4]:3.133534131317E-1,(137[&rate=5.855211368374479E-4]:2.848591584098E-1,133[&rate=5.855211368374479E-4]:2.437632679988E-1)[&rate=5.855211368374479E-4]:9.972713143412E-2)[&rate=5.855211368374479E-4]:1.332113592271E0,((52[&rate=5.855211368374479E-4]:7.879239376436E-1,(103[&rate=5.855211368374479E-4]:6.630527891409E-1,((12[&rate=5.855211368374479E-4]:5.552136170894E-1,5[&rate=5.855211368374479E-4]:5.168574527059E-1)[&rate=5.855211368374479E-4]:1.320099856012E-1,29[&rate=5.855211368374479E-4]:7.940729177591E-1)[&rate=5.855211368374479E-4]:1.018565837106E-1)[&rate=5.855211368374479E-4]:1.789164883064E0)[&rate=5.855211368374479E-4]:9.561789650519E-2,(53[&rate=5.855211368374479E-4]:8.634303961878E-1,(((77[&rate=5.855211368374479E-4]:6.892630154646E-1,(73[&rate=5.855211368374479E-4]:6.858158395779E-1,(81[&rate=5.855211368374479E-4]:9.401693009964E-2,80[&rate=5.855211368374479E-4]:9.401693009964E-2)[&rate=5.855211368374479E-4]:5.424838409852E-1)[&rate=5.855211368374479E-4]:8.92662794139E-3)[&rate=5.855211368374479E-4]:3.631844521521E-2,(((78[&rate=5.855211368374479E-4]:3.343104459049E-2,72[&rate=5.855211368374479E-4]:1.151323637117E-2)[&rate=5.855211368374479E-4]:3.142788164985E-1,79[&rate=5.855211368374479E-4]:3.47709861089E-1)[&rate=5.855211368374479E-4]:1.539539313677E-1,(82[&rate=5.855211368374479E-4]:1.055295548559E-1,71[&rate=5.855211368374479E-4]:6.991311649984E-2)[&rate=5.855211368374479E-4]:4.043534156828E-1)[&rate=5.855211368374479E-4]:1.883012298671E-1)[&rate=5.855211368374479E-4]:3.812834899828E-1,(75[&rate=5.855211368374479E-4]:7.295178240423E-1,((70[&rate=5.855211368374479E-4]:4.958813891446E-1,74[&rate=5.855211368374479E-4]:5.34237553528E-1)[&rate=5.855211368374479E-4]:8.655866125602E-2,76[&rate=5.855211368374479E-4]:6.207962147841E-1)[&rate=5.855211368374479E-4]:1.087216092582E-1)[&rate=5.855211368374479E-4]:3.82826578675E-1)[&rate=5.855211368374479E-4]:4.975490520826E-1)[&rate=5.855211368374479E-4]:1.191471664964E-2)[&rate=5.855211368374479E-4]:1.817938189876E-2)[&rate=5.855211368374479E-4]:4.368923308309E-1)[&rate=5.855211368374479E-4]:1.924473753704E-1,(((54[&rate=5.855211368374479E-4]:2.953023138838E-1,((37[&rate=5.855211368374479E-4]:1.99823058686E-1,57[&rate=5.855211368374479E-4]:1.643039330029E-1)[&rate=5.855211368374479E-4]:1.655056927951E-1,((55[&rate=5.855211368374479E-4]:2.629698534742E-1,56[&rate=5.855211368374479E-4]:2.629698534742E-1)[&rate=5.855211368374479E-4]:1.104172639585E-2,58[&rate=5.855211368374479E-4]:3.013339842418E-1)[&rate=5.855211368374479E-4]:4.486908417929E-2)[&rate=5.855211368374479E-4]:6.476294643092E-3)[&rate=5.855211368374479E-4]:3.615845058249E-2,59[&rate=5.855211368374479E-4]:3.697121305865E-1)[&rate=5.855211368374479E-4]:5.849356965843E-1,68[&rate=5.855211368374479E-4]:9.054674993019E-1)[&rate=5.855211368374479E-4]:2.403475213076E-1)[&rate=5.855211368374479E-4]:3.474910669023E-1)[&rate=5.855211368374479E-4]:1.348322779784E-1)[&rate=5.855211368374479E-4]:4.812448330549E-2,(33[&rate=5.855211368374479E-4]:1.543136350377E-1,(32[&rate=5.855211368374479E-4]:8.629826526116E-2,34[&rate=5.855211368374479E-4]:1.082160734802E-1)[&rate=5.855211368374479E-4]:6.253591772182E-2)[&rate=5.855211368374479E-4]:9.47765211913E-2);
tree STATE_86310000 [&joint=-20978.220200304517,lnP=-20978.220200304517] = [&R] (((((125[&rate=5.52698111098534E-4]:8.69611847281E-1,(((75[&rate=5.52698111098534E-4]:5.75277021614E-1,(74[&rate=5.52698111098534E-4]:3.968216087864E-1,(70[&rate=5.52698111098534E-4]:1.873342050512E-1,76[&rate=5.52698111098534E-4]:2.256903694347E-1)[&rate=5.52698111098534E-4]:1.711312393517E-1)[&rate=5.52698111098534E-4]:1.784554128276E-1)[&rate=5.52698111098534E-4]:4.546518446665E-1,((79[&rate=5.52698111098534E-4]:3.383273393057E-1,(71[&rate=5.52698111098534E-4]:2.834662495302E-1,((72[&rate=5.52698111098534E-4]:6.993333059978E-2,78[&rate=5.52698111098534E-4]:9.185113881909E-2)[&rate=5.52698111098534E-4]:1.404810617688E-1,82[&rate=5.52698111098534E-4]:2.4055137867E-1)[&rate=5.52698111098534E-4]:7.85313092163E-2)[&rate=5.52698111098534E-4]:2.746382950147E-2)[&rate=5.52698111098534E-4]:2.604737677186E-1,(77[&rate=5.52698111098534E-4]:5.647949773342E-1,(73[&rate=5.52698111098534E-4]:4.861393213787E-1,(81[&rate=5.52698111098534E-4]:1.433754611734E-1,80[&rate=5.52698111098534E-4]:1.433754611734E-1)[&rate=5.52698111098534E-4]:2.934487917122E-1)[&rate=5.52698111098534E-4]:8.413510801021E-2)[&rate=5.52698111098534E-4]:6.96225680462E-2)[&rate=5.52698111098534E-4]:3.900318688454E-1)[&rate=5.52698111098534E-4]:5.506150835368E-1,(((52[&rate=5.52698111098534E-4]:5.539776050095E-1,(103[&rate=5.52698111098534E-4]:5.363015081433E-1,((12[&rate=5.52698111098534E-4]:2.552693164444E-1,5[&rate=5.52698111098534E-4]:2.169131520609E-1)[&rate=5.52698111098534E-4]:2.430245878676E-1,29[&rate=5.52698111098534E-4]:6.051432193805E-1)[&rate=5.52698111098534E-4]:1.640350010916E-1)[&rate=5.52698111098534E-4]:1.681969831427E0)[&rate=5.52698111098534E-4]:1.806245623296E-1,(133[&rate=5.52698111098534E-4]:6.612665440829E-1,(134[&rate=5.52698111098534E-4]:5.075893696686E-1,137[&rate=5.52698111098534E-4]:5.788222463808E-1)[&rate=5.52698111098534E-4]:1.235401881131E-1)[&rate=5.52698111098534E-4]:8.47218398913E-1)[&rate=5.52698111098534E-4]:1.326404435727E-2,53[&rate=5.52698111098534E-4]:7.39669490385E-1)[&rate=5.52698111098534E-4]:9.441140082022E-2)[&rate=5.52698111098534E-4]:2.459134697369E-1)[&rate=5.52698111098534E-4]:2.130835013182E-1,((((58[&rate=5.52698111098534E-4]:3.075265057325E-1,(59[&rate=5.52698111098534E-4]:2.664575735649E-1,(54[&rate=5.52698111098534E-4]:2.114553770536E-3,37[&rate=5.52698111098534E-4]:7.861728601098E-2)[&rate=5.52698111098534E-4]:2.260916536742E-1)[&rate=5.52698111098534E-4]:2.194324910745E-2)[&rate=5.52698111098534E-4]:2.764932614242E-2,(55[&rate=5.52698111098534E-4]:2.721053185274E-1,56[&rate=5.52698111098534E-4]:2.721053185274E-1)[&rate=5.52698111098534E-4]:3.574810897583E-2)[&rate=5.52698111098534E-4]:1.09966149589E-1,57[&rate=5.52698111098534E-4]:4.287485388409E-1)[&rate=5.52698111098534E-4]:2.223975964011E-1,68[&rate=5.52698111098534E-4]:5.99233566936E-1)[&rate=5.52698111098534E-4]:3.167951149965E-1)[&rate=5.52698111098534E-4]:4.448525792783E-1,((((((47[&rate=5.52698111098534E-4]:2.484799054578E-1,44[&rate=5.52698111098534E-4]:2.430154245836E-1)[&rate=5.52698111098534E-4]:2.12326446821E-1,(((46[&rate=5.52698111098534E-4]:2.202442306909E-1,43[&rate=5.52698111098534E-4]:2.202442306909E-1)[&rate=5.52698111098534E-4]:3.671057135901E-2,((41[&rate=5.52698111098534E-4]:1.516816497468E-1,42[&rate=5.52698111098534E-4]:1.571461306211E-1)[&rate=5.52698111098534E-4]:1.288069364646E-2,48[&rate=5.52698111098534E-4]:2.082781903878E-1)[&rate=5.52698111098534E-4]:3.774764991365E-2)[&rate=5.52698111098534E-4]:1.822300778524E-1,((50[&rate=5.52698111098534E-4]:3.728082420371E-1,49[&rate=5.52698111098534E-4]:3.728082420371E-1)[&rate=5.52698111098534E-4]:1.166511726128E-2,51[&rate=5.52698111098534E-4]:3.899378401726E-1)[&rate=5.52698111098534E-4]:2.192463535824E-2)[&rate=5.52698111098534E-4]:2.162147237649E-2)[&rate=5.52698111098534E-4]:1.102066689201E-1,45[&rate=5.52698111098534E-4]:5.628162998876E-1)[&rate=5.52698111098534E-4]:3.889270708775E-1,(((65[&rate=5.52698111098534E-4]:3.344785899836E-1,((64[&rate=5.52698111098534E-4]:1.573317636399E-1,60[&rate=5.52698111098534E-4]:6.646832133241E-3)[&rate=5.52698111098534E-4]:2.616443775875E-1,62[&rate=5.52698111098534E-4]:4.600720316385E-1)[&rate=5.52698111098534E-4]:6.618738026283E-2)[&rate=5.52698111098534E-4]:4.444287499237E-1,(61[&rate=5.52698111098534E-4]:2.227332037899E-1,63[&rate=5.52698111098534E-4]:1.816373133789E-1)[&rate=5.52698111098534E-4]:7.479549580352E-1)[&rate=5.52698111098534E-4]:6.083570992756E-1,((((131[&rate=5.52698111098534E-4]:1.1995075922E-1,130[&rate=5.52698111098534E-4]:1.172110331926E-1)[&rate=5.52698111098534E-4]:1.220497078251E-1,(129[&rate=5.52698111098534E-4]:5.719769837001E-2,132[&rate=5.52698111098534E-4]:5.993742439737E-2)[&rate=5.52698111098534E-4]:1.820630426477E-1)[&rate=5.52698111098534E-4]:1.644405408318E-1,(69[&rate=5.52698111098534E-4]:4.834550716403E-1,118[&rate=5.52698111098534E-4]:4.724961675306E-1)[&rate=5.52698111098534E-4]:6.819141568883E-2)[&rate=5.52698111098534E-4]:9.040398214293E-1,128[&rate=5.52698111098534E-4]:1.305001377252E0)[&rate=5.52698111098534E-4]:1.343178564519E-1)[&rate=5.52698111098534E-4]:2.85820349353E-1)[&rate=5.52698111098534E-4]:1.30506145104E-2,(((35[&rate=5.52698111098534E-4]:3.522585039812E-2,127[&rate=5.52698111098534E-4]:2.602349138069E0)[&rate=5.52698111098534E-4]:1.456735756367E-2,36[&rate=5.52698111098534E-4]:9.636855042755E-2)[&rate=5.52698111098534E-4]:6.124480557265E-2,121[&rate=5.52698111098534E-4]:2.237065410795E0)[&rate=5.52698111098534E-4]:9.838506074469E-2)[&rate=5.52698111098534E-4]:4.21911209034E-1,(38[&rate=5.52698111098534E-4]:1.122750940092E0,(((((((100[&rate=5.52698111098534E-4]:4.036241423569E-1,94[&rate=5.52698111098534E-4]:4.036241423569E-1)[&rate=5.52698111098534E-4]:2.783201490098E-1,95[&rate=5.52698111098534E-4]:7.666437449187E-1)[&rate=5.52698111098534E-4]:2.710514941932E-2,(98[&rate=5.52698111098534E-4]:7.704277576717E-1,(96[&rate=5.52698111098534E-4]:3.955181194363E-1,99[&rate=5.52698111098534E-4]:4.310372451192E-1)[&rate=5.52698111098534E-4]:3.612484360498E-1)[&rate=5.52698111098534E-4]:1.23921749176E-2)[&rate=5.52698111098534E-4]:2.512978346952E-2,16[&rate=5.52698111098534E-4]:2.76502734163E0)[&rate=5.52698111098534E-4]:1.094173843476E-1,(((39[&rate=5.52698111098534E-4]:4.319837363767E-1,(97[&rate=5.52698111098534E-4]:3.469046056435E-1,((((26[&rate=5.52698111098534E-4]:6.18519389487E-1,(7[&rate=5.52698111098534E-4]:3.060615137062E-1,8[&rate=5.52698111098534E-4]:3.060615137062E-1)[&rate=5.52698111098534E-4]:2.056085607123E-1)[&rate=5.52698111098534E-4]:1.312925144083E-1,31[&rate=5.52698111098534E-4]:7.936475203337E-1)[&rate=5.52698111098534E-4]:1.262014987038E-1,(22[&rate=5.52698111098534E-4]:3.686725409173E-1,27[&rate=5.52698111098534E-4]:3.851108970817E-1)[&rate=5.52698111098534E-4]:4.963819575721E-1)[&rate=5.52698111098534E-4]:3.109298203558E-1,2[&rate=5.52698111098534E-4]:1.003381579119E0)[&rate=5.52698111098534E-4]:1.37128708072E0)[&rate=5.52698111098534E-4]:1.404087936704E-2)[&rate=5.52698111098534E-4]:1.907735112683E-1,147[&rate=5.52698111098534E-4]:6.801342968254E-1)[&rate=5.52698111098534E-4]:1.469826099176E-1,146[&rate=5.52698111098534E-4]:8.899584367975E-1)[&rate=5.52698111098534E-4]:1.921194229753E-2)[&rate=5.52698111098534E-4]:3.235545225979E-2,40[&rate=5.52698111098534E-4]:8.213072521199E-1)[&rate=5.52698111098534E-4]:1.361754569961E-1,((((((10[&rate=5.52698111098534E-4]:3.226734677008E-1,15[&rate=5.52698111098534E-4]:3.610296320842E-1)[&rate=5.52698111098534E-4]:4.080704710448E-1,(18[&rate=5.52698111098534E-4]:7.106134754906E-1,6[&rate=5.52698111098534E-4]:6.475997768604E-1)[&rate=5.52698111098534E-4]:6.670580572082E-2)[&rate=5.52698111098534E-4]:1.757638653168E-1,((89[&rate=5.52698111098534E-4]:1.771036721327E-2,88[&rate=5.52698111098534E-4]:4.011737076251E-3)[&rate=5.52698111098534E-4]:2.274201569493E-1,(((90[&rate=5.52698111098534E-4]:1.207676585963E-2,91[&rate=5.52698111098534E-4]:1.207676585963E-2)[&rate=5.52698111098534E-4]:6.79750385724E-2,92[&rate=5.52698111098534E-4]:8.005180443203E-2)[&rate=5.52698111098534E-4]:8.224009312813E-2,(87[&rate=5.52698111098534E-4]:1.365996479129E-1,((83[&rate=5.52698111098534E-4]:1.202896810003E-1,((85[&rate=5.52698111098534E-4]:9.217404511001E-2,84[&rate=5.52698111098534E-4]:9.217404511001E-2)[&rate=5.52698111098534E-4]:1.239320355586E-2,93[&rate=5.52698111098534E-4]:1.182658788029E-1)[&rate=5.52698111098534E-4]:1.572243233444E-2)[&rate=5.52698111098534E-4]:2.863526514594E-3,86[&rate=5.52698111098534E-4]:1.231532075149E-1)[&rate=5.52698111098534E-4]:1.344644039797E-2)[&rate=5.52698111098534E-4]:1.199361951027E-2)[&rate=5.52698111098534E-4]:8.283862660243E-2)[&rate=5.52698111098534E-4]:1.146308786749E0)[&rate=5.52698111098534E-4]:3.334520433205E-2,3[&rate=5.52698111098534E-4]:8.713598577096E-1)[&rate=5.52698111098534E-4]:5.962160284913E-1,((((116[&rate=5.52698111098534E-4]:9.338489000623E-1,((115[&rate=5.52698111098534E-4]:6.039968171175E-1,(13[&rate=5.52698111098534E-4]:4.877903950507E-1,19[&rate=5.52698111098534E-4]:5.261465594344E-1)[&rate=5.52698111098534E-4]:1.983982028886E-1)[&rate=5.52698111098534E-4]:2.325793337422E-1,((((139[&rate=5.52698111098534E-4]:4.402225415141E-1,111[&rate=5.52698111098534E-4]:2.648800757607E-1)[&rate=5.52698111098534E-4]:1.788568326274E-1,(106[&rate=5.52698111098534E-4]:2.819608423457E-1,104[&rate=5.52698111098534E-4]:2.819608423457E-1)[&rate=5.52698111098534E-4]:1.45337709878E-1)[&rate=5.52698111098534E-4]:4.147696179414E-1,((114[&rate=5.52698111098534E-4]:2.204378308468E-1,112[&rate=5.52698111098534E-4]:3.026296116687E-1)[&rate=5.52698111098534E-4]:3.495889978208E-1,(108[&rate=5.52698111098534E-4]:5.057626447839E-1,(107[&rate=5.52698111098534E-4]:4.673009139419E-1,109[&rate=5.52698111098534E-4]:4.864789961336E-1)[&rate=5.52698111098534E-4]:4.120145686935E-2)[&rate=5.52698111098534E-4]:1.217984304591E-1)[&rate=5.52698111098534E-4]:2.117673688947E-1)[&rate=5.52698111098534E-4]:4.352373622104E-2,(148[&rate=5.52698111098534E-4]:3.034371759081E-1,143[&rate=5.52698111098534E-4]:3.006974498807E-1)[&rate=5.52698111098534E-4]:5.602369222589E-1)[&rate=5.52698111098534E-4]:1.125821707637E-2)[&rate=5.52698111098534E-4]:9.727274920257E-2)[&rate=5.52698111098534E-4]:1.228142735095E-1,(((110[&rate=5.52698111098534E-4]:6.600837120552E-1,105[&rate=5.52698111098534E-4]:6.381659038361E-1)[&rate=5.52698111098534E-4]:9.404549495293E-2,(9[&rate=5.52698111098534E-4]:7.263974934884E-1,((30[&rate=5.52698111098534E-4]:1.772721672316E-1,4[&rate=5.52698111098534E-4]:4.669427505609E-3)[&rate=5.52698111098534E-4]:4.444341396715E-1,117[&rate=5.52698111098534E-4]:5.093775397799E-1)[&rate=5.52698111098534E-4]:2.279788578181E-1)[&rate=5.52698111098534E-4]:2.499198749245E-2)[&rate=5.52698111098534E-4]:4.978246286505E-2,(113[&rate=5.52698111098534E-4]:7.980347694833E-1,(17[&rate=5.52698111098534E-4]:3.327697416549E-1,14[&rate=5.52698111098534E-4]:2.944135772712E-1)[&rate=5.52698111098534E-4]:5.036211922121E-1)[&rate=5.52698111098534E-4]:1.135635244461E-2)[&rate=5.52698111098534E-4]:3.294638324657E-1)[&rate=5.52698111098534E-4]:2.692941282213E-1,(142[&rate=5.52698111098534E-4]:4.01039303214E-1,(141[&rate=5.52698111098534E-4]:2.301042934098E-1,(144[&rate=5.52698111098534E-4]:1.240963052722E-1,145[&rate=5.52698111098534E-4]:1.295757573271E-1)[&rate=5.52698111098534E-4]:1.032682621103E-1)[&rate=5.52698111098534E-4]:1.681952837766E-1)[&rate=5.52698111098534E-4]:1.179712519127E0)[&rate=5.52698111098534E-4]:3.351257725936E-3,((((28[&rate=5.52698111098534E-4]:5.21705411327E-1,21[&rate=5.52698111098534E-4]:4.970478770806E-1)[&rate=5.52698111098534E-4]:2.748167596286E-1,1[&rate=5.52698111098534E-4]:1.022080109272E-2)[&rate=5.52698111098534E-4]:1.383181752351E-1,24[&rate=5.52698111098534E-4]:9.29360894136E-1)[&rate=5.52698111098534E-4]:4.653629560863E-1,(102[&rate=5.52698111098534E-4]:1.556394643817E-1,((140[&rate=5.52698111098534E-4]:5.108778938378E-1,11[&rate=5.52698111098534E-4]:5.300559760296E-1)[&rate=5.52698111098534E-4]:2.899921657437E-1,(23[&rate=5.52698111098534E-4]:5.942758430083E-1,(20[&rate=5.52698111098534E-4]:4.109815192354E-1,25[&rate=5.52698111098534E-4]:4.301596014271E-1)[&rate=5.52698111098534E-4]:1.750751456909E-1)[&rate=5.52698111098534E-4]:3.107038056141E-1)[&rate=5.52698111098534E-4]:4.01344747266E-1)[&rate=5.52698111098534E-4]:7.744055022427E-2)[&rate=5.52698111098534E-4]:1.044477229953E-1)[&rate=5.52698111098534E-4]:1.32787874627E-1)[&rate=5.52698111098534E-4]:5.609989564294E-1,101[&rate=5.52698111098534E-4]:1.025835116603E0)[&rate=5.52698111098534E-4]:9.04811751507E-1)[&rate=5.52698111098534E-4]:2.335742419051E-1)[&rate=5.52698111098534E-4]:1.109487897367E-1)[&rate=5.52698111098534E-4]:1.818263401253E-1)[&rate=5.52698111098534E-4]:1.90291608018E-2,(((((124[&rate=5.52698111098534E-4]:1.361155381731E-1,123[&rate=5.52698111098534E-4]:1.388477786102E-1)[&rate=5.52698111098534E-4]:2.275815161129E-1,122[&rate=5.52698111098534E-4]:3.664292947231E-1)[&rate=5.52698111098534E-4]:3.651043821487E-1,67[&rate=5.52698111098534E-4]:2.302611265312E-1)[&rate=5.52698111098534E-4]:1.578248011047E-1,66[&rate=5.52698111098534E-4]:3.880859276359E-1)[&rate=5.52698111098534E-4]:4.323314876816E-2,(126[&rate=5.52698111098534E-4]:7.465796001968E-1,(((138[&rate=5.52698111098534E-4]:1.602477508913E-1,136[&rate=5.52698111098534E-4]:2.874090157612E-2)[&rate=5.52698111098534E-4]:4.525654931075E-1,135[&rate=5.52698111098534E-4]:4.128132439988E-1)[&rate=5.52698111098534E-4]:2.687021867834E-1,(119[&rate=5.52698111098534E-4]:9.691165306979E-1,120[&rate=5.52698111098534E-4]:8.73226119739E-1)[&rate=5.52698111098534E-4]:6.034410556368E-2)[&rate=5.52698111098534E-4]:5.02821486579E-1)[&rate=5.52698111098534E-4]:9.319136658923E-1)[&rate=5.52698111098534E-4]:4.008707078361E-1)[&rate=5.52698111098534E-4]:9.909728836362E-2,((32[&rate=5.52698111098534E-4]:5.602389595176E-3,33[&rate=5.52698111098534E-4]:1.108184164989E-2)[&rate=5.52698111098534E-4]:4.05317596241E-2,34[&rate=5.52698111098534E-4]:6.805195743836E-2)[&rate=5.52698111098534E-4]:2.214165354024E-4);
tree STATE_86400000 [&joint=-20966.211166357272,lnP=-20966.211166357272] = [&R] (((38[&rate=6.34468742828618E-4]:8.678659920707E-1,(((((146[&rate=6.34468742828618E-4]:6.443432037876E-1,147[&rate=6.34468742828618E-4]:5.81501673733E-1)[&rate=6.34468742828618E-4]:1.246119946448E-2,40[&rate=6.34468742828618E-4]:5.365858240171E-1)[&rate=6.34468742828618E-4]:5.270310549754E-2,(97[&rate=6.34468742828618E-4]:2.637435127762E-1,(39[&rate=6.34468742828618E-4]:2.428300784666E-1,(((((142[&rate=6.34468742828618E-4]:5.09953099453E-1,(144[&rate=6.34468742828618E-4]:1.355954011531E-1,(141[&rate=6.34468742828618E-4]:5.363855388483E-2,145[&rate=6.34468742828618E-4]:5.637827991242E-2)[&rate=6.34468742828618E-4]:8.46965732956E-2)[&rate=6.34468742828618E-4]:3.68878246245E-1)[&rate=6.34468742828618E-4]:7.602761320926E-1,(((115[&rate=6.34468742828618E-4]:6.073634465667E-1,(13[&rate=6.34468742828618E-4]:5.815998447969E-1,19[&rate=6.34468742828618E-4]:6.199560091806E-1)[&rate=6.34468742828618E-4]:1.079553825917E-1)[&rate=6.34468742828618E-4]:1.787624873136E-1,((114[&rate=6.34468742828618E-4]:3.440494851651E-1,(112[&rate=6.34468742828618E-4]:3.880347599141E-1,((108[&rate=6.34468742828618E-4]:2.8544606227E-1,107[&rate=6.34468742828618E-4]:2.881857882973E-1)[&rate=6.34468742828618E-4]:3.035388147174E-3,109[&rate=6.34468742828618E-4]:3.103992586362E-1)[&rate=6.34468742828618E-4]:7.489577525054E-2)[&rate=6.34468742828618E-4]:3.820650607287E-2)[&rate=6.34468742828618E-4]:4.358908783632E-1,((((106[&rate=6.34468742828618E-4]:1.214942074223E-1,104[&rate=6.34468742828618E-4]:1.214942074223E-1)[&rate=6.34468742828618E-4]:2.751890723198E-1,(111[&rate=6.34468742828618E-4]:1.255985240171E-1,139[&rate=6.34468742828618E-4]:3.009409897704E-1)[&rate=6.34468742828618E-4]:2.875231118894E-1)[&rate=6.34468742828618E-4]:2.947919139793E-1,116[&rate=6.34468742828618E-4]:6.312012211186E-1)[&rate=6.34468742828618E-4]:9.948152930561E-2,(148[&rate=6.34468742828618E-4]:2.334953916499E-1,143[&rate=6.34468742828618E-4]:2.307556656225E-1)[&rate=6.34468742828618E-4]:5.355435231581E-1)[&rate=6.34468742828618E-4]:4.925761310408E-2)[&rate=6.34468742828618E-4]:6.185570351982E-3)[&rate=6.34468742828618E-4]:9.083534303706E-2,(113[&rate=6.34468742828618E-4]:8.029762225886E-1,(((30[&rate=6.34468742828618E-4]:2.500808261664E-1,4[&rate=6.34468742828618E-4]:7.747808644041E-2)[&rate=6.34468742828618E-4]:4.200794669257E-1,((117[&rate=6.34468742828618E-4]:3.165556726086E-1,9[&rate=6.34468742828618E-4]:3.055967684989E-1)[&rate=6.34468742828618E-4]:1.755606180402E-1,(17[&rate=6.34468742828618E-4]:4.070961415091E-1,14[&rate=6.34468742828618E-4]:3.687399771255E-1)[&rate=6.34468742828618E-4]:1.206365874958E-1)[&rate=6.34468742828618E-4]:6.571523532006E-2)[&rate=6.34468742828618E-4]:9.905930080032E-3,(110[&rate=6.34468742828618E-4]:5.222358675681E-1,105[&rate=6.34468742828618E-4]:5.00318059349E-1)[&rate=6.34468742828618E-4]:3.728241039856E-2)[&rate=6.34468742828618E-4]:2.379784925672E-1)[&rate=6.34468742828618E-4]:1.561768351507E-1)[&rate=6.34468742828618E-4]:1.384734340801E-1)[&rate=6.34468742828618E-4]:1.745580662008E-1,(((((28[&rate=6.34468742828618E-4]:5.826485149741E-1,21[&rate=6.34468742828618E-4]:5.579909807277E-1)[&rate=6.34468742828618E-4]:3.422276678627E-1,1[&rate=6.34468742828618E-4]:1.385748129739E-1)[&rate=6.34468742828618E-4]:4.112596097667E-2,24[&rate=6.34468742828618E-4]:9.605226917588E-1)[&rate=6.34468742828618E-4]:3.003320910595E-1,102[&rate=6.34468742828618E-4]:9.921094720193E-2)[&rate=6.34468742828618E-4]:3.822461561244E-2,(((20[&rate=6.34468742828618E-4]:3.954319141749E-1,25[&rate=6.34468742828618E-4]:4.146099963666E-1)[&rate=6.34468742828618E-4]:1.521325414669E-1,23[&rate=6.34468742828618E-4]:5.557836337239E-1)[&rate=6.34468742828618E-4]:3.079742111736E-2,(140[&rate=6.34468742828618E-4]:2.40318877093E-1,11[&rate=6.34468742828618E-4]:2.594969592847E-1)[&rate=6.34468742828618E-4]:2.421525887073E-1)[&rate=6.34468742828618E-4]:7.015394394799E-1)[&rate=6.34468742828618E-4]:6.077639246623E-2)[&rate=6.34468742828618E-4]:2.166668991498E-1,((((((84[&rate=6.34468742828618E-4]:4.977065920833E-2,93[&rate=6.34468742828618E-4]:6.346928934534E-2)[&rate=6.34468742828618E-4]:1.516718083807E-1,((85[&rate=6.34468742828618E-4]:9.882422857664E-2,86[&rate=6.34468742828618E-4]:9.882422857664E-2)[&rate=6.34468742828618E-4]:6.691434208183E-3,83[&rate=6.34468742828618E-4]:1.055156627848E-1)[&rate=6.34468742828618E-4]:9.59268048042E-2)[&rate=6.34468742828618E-4]:2.677489860384E-2,((90[&rate=6.34468742828618E-4]:2.881847317472E-2,91[&rate=6.34468742828618E-4]:2.881847317472E-2)[&rate=6.34468742828618E-4]:6.845408804251E-2,92[&rate=6.34468742828618E-4]:9.727256121723E-2)[&rate=6.34468742828618E-4]:1.446434351127E-1)[&rate=6.34468742828618E-4]:9.332731356271E-2,((89[&rate=6.34468742828618E-4]:3.25462141436E-2,88[&rate=6.34468742828618E-4]:1.884758400658E-2)[&rate=6.34468742828618E-4]:2.044207649225E-1,87[&rate=6.34468742828618E-4]:2.23268348929E-1)[&rate=6.34468742828618E-4]:9.827633082654E-2)[&rate=6.34468742828618E-4]:5.582489942912E-1,3[&rate=6.34468742828618E-4]:3.400676466497E-1)[&rate=6.34468742828618E-4]:1.307349452747E-1,((18[&rate=6.34468742828618E-4]:5.189078112454E-1,(10[&rate=6.34468742828618E-4]:3.703285544064E-1,15[&rate=6.34468742828618E-4]:4.086847187898E-1)[&rate=6.34468742828618E-4]:1.020039143732E-1)[&rate=6.34468742828618E-4]:1.20541108546E-2,6[&rate=6.34468742828618E-4]:4.679482234698E-1)[&rate=6.34468742828618E-4]:5.4909162975E-2)[&rate=6.34468742828618E-4]:9.413365364786E-1)[&rate=6.34468742828618E-4]:5.338492739587E-1,101[&rate=6.34468742828618E-4]:9.432486763342E-1)[&rate=6.34468742828618E-4]:2.727455611262E-1)[&rate=6.34468742828618E-4]:9.195168567581E-2)[&rate=6.34468742828618E-4]:2.545071653723E-1)[&rate=6.34468742828618E-4]:9.66471312122E-2,((((31[&rate=6.34468742828618E-4]:7.496332923363E-1,((7[&rate=6.34468742828618E-4]:1.402750407777E-1,8[&rate=6.34468742828618E-4]:1.402750407777E-1)[&rate=6.34468742828618E-4]:1.162210161973E-1,26[&rate=6.34468742828618E-4]:3.633453720436E-1)[&rate=6.34468742828618E-4]:3.424523038543E-1)[&rate=6.34468742828618E-4]:1.691935618723E-3,(22[&rate=6.34468742828618E-4]:3.452498071262E-1,27[&rate=6.34468742828618E-4]:3.616881632906E-1)[&rate=6.34468742828618E-4]:3.512809002807E-1)[&rate=6.34468742828618E-4]:2.251664172556E-1,2[&rate=6.34468742828618E-4]:7.490943849365E-1)[&rate=6.34468742828618E-4]:1.840832326266E0,16[&rate=6.34468742828618E-4]:2.718693834491E0)[&rate=6.34468742828618E-4]:5.273515235329E-2)[&rate=6.34468742828618E-4]:4.599988420543E-2,(((99[&rate=6.34468742828618E-4]:5.734397366514E-1,96[&rate=6.34468742828618E-4]:5.379206109685E-1)[&rate=6.34468742828618E-4]:1.881627917948E-1,98[&rate=6.34468742828618E-4]:7.397446049489E-1)[&rate=6.34468742828618E-4]:2.417805276895E-3,((94[&rate=6.34468742828618E-4]:3.246167946986E-1,100[&rate=6.34468742828618E-4]:3.246167946986E-1)[&rate=6.34468742828618E-4]:4.720899865898E-2,95[&rate=6.34468742828618E-4]:4.565252469096E-1)[&rate=6.34468742828618E-4]:2.965661250649E-1)[&rate=6.34468742828618E-4]:1.181888352528E-1)[&rate=6.34468742828618E-4]:2.042360580675E-1)[&rate=6.34468742828618E-4]:3.576286751746E-1,(((36[&rate=6.34468742828618E-4]:8.903135729416E-2,(121[&rate=6.34468742828618E-4]:2.012804298874E0,127[&rate=6.34468742828618E-4]:2.453900189285E0)[&rate=6.34468742828618E-4]:1.556791132144E-1)[&rate=6.34468742828618E-4]:1.467607144762E-2,35[&rate=6.34468742828618E-4]:5.713208627602E-2)[&rate=6.34468742828618E-4]:1.264384741512E-1,(((((((130[&rate=6.34468742828618E-4]:2.696123749458E-1,131[&rate=6.34468742828618E-4]:2.723521009732E-1)[&rate=6.34468742828618E-4]:1.721695889431E-2,(129[&rate=6.34468742828618E-4]:1.292892929182E-1,132[&rate=6.34468742828618E-4]:1.320290189455E-1)[&rate=6.34468742828618E-4]:1.57540040922E-1)[&rate=6.34468742828618E-4]:3.056250220379E-1,118[&rate=6.34468742828618E-4]:7.294406572479E-1)[&rate=6.34468742828618E-4]:6.24014313964E-2,69[&rate=6.34468742828618E-4]:8.02800992754E-1)[&rate=6.34468742828618E-4]:5.991325004328E-1,((64[&rate=6.34468742828618E-4]:3.248528410805E-1,(60[&rate=6.34468742828618E-4]:1.736683202921E-1,(62[&rate=6.34468742828618E-4]:3.414831295415E-1,65[&rate=6.34468742828618E-4]:1.497023076238E-1)[&rate=6.34468742828618E-4]:2.396601266831E-2)[&rate=6.34468742828618E-4]:4.995892816488E-4)[&rate=6.34468742828618E-4]:3.121301785939E-1,(61[&rate=6.34468742828618E-4]:2.138769958939E-1,63[&rate=6.34468742828618E-4]:1.727811054828E-1)[&rate=6.34468742828618E-4]:4.642019141915E-1)[&rate=6.34468742828618E-4]:7.128956789917E-1)[&rate=6.34468742828618E-4]:1.459833253428E-1,128[&rate=6.34468742828618E-4]:1.397231887023E0)[&rate=6.34468742828618E-4]:3.048237245887E-1,((((44[&rate=6.34468742828618E-4]:6.209498251879E-1,(50[&rate=6.34468742828618E-4]:2.607893467063E-1,49[&rate=6.34468742828618E-4]:2.607893467063E-1)[&rate=6.34468742828618E-4]:3.328380741101E-1)[&rate=6.34468742828618E-4]:2.661713588289E-2,(46[&rate=6.34468742828618E-4]:5.037293545276E-1,(43[&rate=6.34468742828618E-4]:4.924312535372E-1,(42[&rate=6.34468742828618E-4]:3.025356446903E-1,(41[&rate=6.34468742828618E-4]:2.586733614532E-1,48[&rate=6.34468742828618E-4]:3.023892084477E-1)[&rate=6.34468742828618E-4]:3.839780236284E-2)[&rate=6.34468742828618E-4]:1.407152809782E-1)[&rate=6.34468742828618E-4]:1.129810099034E-2)[&rate=6.34468742828618E-4]:1.493020874174E-1)[&rate=6.34468742828618E-4]:4.660038954328E-3,(47[&rate=6.34468742828618E-4]:2.722287337665E-1,51[&rate=6.34468742828618E-4]:2.44906329395E-1)[&rate=6.34468742828618E-4]:3.854627471329E-1)[&rate=6.34468742828618E-4]:8.278460299094E-2,45[&rate=6.34468742828618E-4]:7.322793625789E-1)[&rate=6.34468742828618E-4]:1.96380036741E-1)[&rate=6.34468742828618E-4]:1.028207210369E-2)[&rate=6.34468742828618E-4]:4.395586603026E-1)[&rate=6.34468742828618E-4]:3.610574205075E-1,(((((((119[&rate=6.34468742828618E-4]:9.292182011691E-1,((138[&rate=6.34468742828618E-4]:3.005090943686E-1,136[&rate=6.34468742828618E-4]:1.690022450534E-1)[&rate=6.34468742828618E-4]:3.037545318822E-1,135[&rate=6.34468742828618E-4]:4.042636262507E-1)[&rate=6.34468742828618E-4]:1.770093694389E-1)[&rate=6.34468742828618E-4]:1.533318969801E-1,120[&rate=6.34468742828618E-4]:9.866596871903E-1)[&rate=6.34468742828618E-4]:5.247775926384E-2,126[&rate=6.34468742828618E-4]:3.493253347693E-1)[&rate=6.34468742828618E-4]:1.187086468852E0,66[&rate=6.34468742828618E-4]:2.892376139367E-1)[&rate=6.34468742828618E-4]:4.689142561756E-2,((122[&rate=6.34468742828618E-4]:1.941413572919E-1,(124[&rate=6.34468742828618E-4]:2.150480937468E-2,123[&rate=6.34468742828618E-4]:2.423704981181E-2)[&rate=6.34468742828618E-4]:1.699043074801E-1)[&rate=6.34468742828618E-4]:5.315578644559E-1,67[&rate=6.34468742828618E-4]:2.244266714071E-1)[&rate=6.34468742828618E-4]:1.117023681471E-1)[&rate=6.34468742828618E-4]:5.512635591536E-1,(32[&rate=6.34468742828618E-4]:6.586517708813E-4,((125[&rate=6.34468742828618E-4]:1.0731401582E0,((53[&rate=6.34468742828618E-4]:7.573975905675E-1,(((75[&rate=6.34468742828618E-4]:5.617513143091E-1,((76[&rate=6.34468742828618E-4]:3.682512711769E-1,70[&rate=6.34468742828618E-4]:3.298951067934E-1)[&rate=6.34468742828618E-4]:9.95759140284E-2,74[&rate=6.34468742828618E-4]:4.678271852053E-1)[&rate=6.34468742828618E-4]:9.39241291038E-2)[&rate=6.34468742828618E-4]:2.226462900762E-1,((((72[&rate=6.34468742828618E-4]:4.17504328155E-2,78[&rate=6.34468742828618E-4]:6.366824103482E-2)[&rate=6.34468742828618E-4]:2.550622299483E-1,(79[&rate=6.34468742828618E-4]:3.007060038493E-1,82[&rate=6.34468742828618E-4]:3.089251819313E-1)[&rate=6.34468742828618E-4]:1.80244671338E-2)[&rate=6.34468742828618E-4]:1.044601852025E-1,(73[&rate=6.34468742828618E-4]:3.017797920708E-1,77[&rate=6.34468742828618E-4]:2.963003400161E-1)[&rate=6.34468742828618E-4]:1.625067545255E-1)[&rate=6.34468742828618E-4]:1.159026636868E-1,((71[&rate=6.34468742828618E-4]:6.70593280169E-2,80[&rate=6.34468742828618E-4]:8.623741020863E-2)[&rate=6.34468742828618E-4]:9.406898949516E-2,81[&rate=6.34468742828618E-4]:1.803063997038E-1)[&rate=6.34468742828618E-4]:3.505677420863E-1)[&rate=6.34468742828618E-4]:2.042083941021E-1)[&rate=6.34468742828618E-4]:6.778437310059E-1,(52[&rate=6.34468742828618E-4]:4.208964546613E-1,(103[&rate=6.34468742828618E-4]:7.025383907839E-1,((12[&rate=6.34468742828618E-4]:2.113668557592E-1,5[&rate=6.34468742828618E-4]:1.730106913757E-1)[&rate=6.34468742828618E-4]:3.310759194972E-1,29[&rate=6.34468742828618E-4]:6.492920903249E-1)[&rate=6.34468742828618E-4]:2.861230127878E-1)[&rate=6.34468742828618E-4]:1.382651798438E0)[&rate=6.34468742828618E-4]:3.030785434292E-1)[&rate=6.34468742828618E-4]:4.161931378844E-2)[&rate=6.34468742828618E-4]:1.995281769735E-1,(133[&rate=6.34468742828618E-4]:5.724853025667E-1,(134[&rate=6.34468742828618E-4]:2.410903164941E-1,137[&rate=6.34468742828618E-4]:3.123231932063E-1)[&rate=6.34468742828618E-4]:3.012579997715E-1)[&rate=6.34468742828618E-4]:1.166519961943E0)[&rate=6.34468742828618E-4]:3.265969043204E-1)[&rate=6.34468742828618E-4]:2.840138581177E-1,((((56[&rate=6.34468742828618E-4]:2.066729420337E-1,55[&rate=6.34468742828618E-4]:2.066729420337E-1)[&rate=6.34468742828618E-4]:3.373043507117E-2,((58[&rate=6.34468742828618E-4]:1.330802752958E-1,57[&rate=6.34468742828618E-4]:1.166868326728E-1)[&rate=6.34468742828618E-4]:4.661749866694E-2,(54[&rate=6.34468742828618E-4]:4.698556618147E-2,37[&rate=6.34468742828618E-4]:1.234882984219E-1)[&rate=6.34468742828618E-4]:7.533515860093E-2)[&rate=6.34468742828618E-4]:8.802800751389E-2)[&rate=6.34468742828618E-4]:4.031750164107E-2,59[&rate=6.34468742828618E-4]:2.889176000576E-1)[&rate=6.34468742828618E-4]:1.767093862271E-1,68[&rate=6.34468742828618E-4]:4.164466584157E-1)[&rate=6.34468742828618E-4]:7.740406912354E-1)[&rate=6.34468742828618E-4]:2.428234467412E-1)[&rate=6.34468742828618E-4]:1.802440087797E-3)[&rate=6.34468742828618E-4]:7.965805710886E-2,(34[&rate=6.34468742828618E-4]:4.28407539746E-2,33[&rate=6.34468742828618E-4]:2.640239781022E-2)[&rate=6.34468742828618E-4]:6.119620321202E-2)[&rate=6.34468742828618E-4]:1.713598542064E-2);
tree STATE_86490000 [&joint=-20989.425758853005,lnP=-20989.425758853005] = [&R] ((((((125[&rate=5.309853642019169E-4]:1.152022733176E0,(52[&rate=5.309853642019169E-4]:1.066449563412E0,((53[&rate=5.309853642019169E-4]:7.169874134252E-1,((((70[&rate=5.309853642019169E-4]:4.835487659998E-1,(76[&rate=5.309853642019169E-4]:4.200933770262E-1,74[&rate=5.309853642019169E-4]:4.200933770262E-1)[&rate=5.309853642019169E-4]:1.01811553357E-1)[&rate=5.309853642019169E-4]:1.780104620749E-1,75[&rate=5.309853642019169E-4]:6.999153924581E-1)[&rate=5.309853642019169E-4]:3.631759607419E-2,(73[&rate=5.309853642019169E-4]:5.452692401102E-1,((81[&rate=5.309853642019169E-4]:7.181899263361E-2,80[&rate=5.309853642019169E-4]:7.181899263361E-2)[&rate=5.309853642019169E-4]:4.227730797868E-1,((71[&rate=5.309853642019169E-4]:3.563569751151E-1,77[&rate=5.309853642019169E-4]:4.193706737453E-1)[&rate=5.309853642019169E-4]:3.958682845085E-2,(((72[&rate=5.309853642019169E-4]:1.14808525601E-1,78[&rate=5.309853642019169E-4]:1.367263338204E-1)[&rate=5.309853642019169E-4]:2.590340442084E-1,82[&rate=5.309853642019169E-4]:4.039795561108E-1)[&rate=5.309853642019169E-4]:1.550036588982E-3,79[&rate=5.309853642019169E-4]:3.973104146177E-1)[&rate=5.309853642019169E-4]:2.603064922232E-2)[&rate=5.309853642019169E-4]:7.947018666264E-2)[&rate=5.309853642019169E-4]:1.362099196708E-3)[&rate=5.309853642019169E-4]:1.909637484221E-1)[&rate=5.309853642019169E-4]:6.133193722411E-1,(103[&rate=5.309853642019169E-4]:5.496554489804E-1,((12[&rate=5.309853642019169E-4]:2.784091218278E-1,5[&rate=5.309853642019169E-4]:2.400529574444E-1)[&rate=5.309853642019169E-4]:7.8032486766E-2,29[&rate=5.309853642019169E-4]:4.632909236623E-1)[&rate=5.309853642019169E-4]:3.192412376468E-1)[&rate=5.309853642019169E-4]:1.725924309053E0)[&rate=5.309853642019169E-4]:1.138981112639E-1)[&rate=5.309853642019169E-4]:1.97568138455E-1,(134[&rate=5.309853642019169E-4]:4.356945887876E-1,(133[&rate=5.309853642019169E-4]:1.71996847853E-1,137[&rate=5.309853642019169E-4]:2.130927382641E-1)[&rate=5.309853642019169E-4]:2.938347272357E-1)[&rate=5.309853642019169E-4]:1.23080347376E0)[&rate=5.309853642019169E-4]:1.436972902204E-1)[&rate=5.309853642019169E-4]:3.041524047366E-1)[&rate=5.309853642019169E-4]:3.264266188579E-1,((57[&rate=5.309853642019169E-4]:6.521942445383E-1,(((54[&rate=5.309853642019169E-4]:2.543349884934E-1,(58[&rate=5.309853642019169E-4]:3.042396205045E-1,59[&rate=5.309853642019169E-4]:2.851139374444E-1)[&rate=5.309853642019169E-4]:7.4724171692E-3)[&rate=5.309853642019169E-4]:1.11132177323E-1,37[&rate=5.309853642019169E-4]:4.419698980568E-1)[&rate=5.309853642019169E-4]:1.111686541262E-1,(55[&rate=5.309853642019169E-4]:3.916315942821E-1,56[&rate=5.309853642019169E-4]:3.916315942821E-1)[&rate=5.309853642019169E-4]:1.150588704691E-1)[&rate=5.309853642019169E-4]:1.345748180383E-1)[&rate=5.309853642019169E-4]:1.600959376887E-1,68[&rate=5.309853642019169E-4]:7.603776139209E-1)[&rate=5.309853642019169E-4]:5.514050714463E-1)[&rate=5.309853642019169E-4]:1.162881627565E-1,(((38[&rate=5.309853642019169E-4]:8.538941246958E-1,(146[&rate=5.309853642019169E-4]:8.793095118572E-1,(((39[&rate=5.309853642019169E-4]:6.266591214726E-1,40[&rate=5.309853642019169E-4]:6.266591214726E-1)[&rate=5.309853642019169E-4]:1.532098287997E-2,((147[&rate=5.309853642019169E-4]:6.535258372203E-1,(((7[&rate=5.309853642019169E-4]:2.591177151673E-1,8[&rate=5.309853642019169E-4]:2.591177151673E-1)[&rate=5.309853642019169E-4]:7.351099088622E-1,26[&rate=5.309853642019169E-4]:1.101076939098E0)[&rate=5.309853642019169E-4]:4.625251848472E-1,((22[&rate=5.309853642019169E-4]:2.430368950625E-1,27[&rate=5.309853642019169E-4]:2.594752512269E-1)[&rate=5.309853642019169E-4]:6.243910161308E-1,(31[&rate=5.309853642019169E-4]:8.718402444746E-1,2[&rate=5.309853642019169E-4]:6.444429842006E-1)[&rate=5.309853642019169E-4]:5.038218726671E-2)[&rate=5.309853642019169E-4]:6.852153086423E-1)[&rate=5.309853642019169E-4]:1.17283411076E0)[&rate=5.309853642019169E-4]:3.278136775064E-2,((((142[&rate=5.309853642019169E-4]:4.254876406109E-1,(144[&rate=5.309853642019169E-4]:3.000707553971E-1,(145[&rate=5.309853642019169E-4]:1.579192067157E-1,141[&rate=5.309853642019169E-4]:1.551794806881E-1)[&rate=5.309853642019169E-4]:1.476310007363E-1)[&rate=5.309853642019169E-4]:1.199374331588E-1)[&rate=5.309853642019169E-4]:1.034339707855E0,((((((28[&rate=5.309853642019169E-4]:7.630497355467E-1,21[&rate=5.309853642019169E-4]:7.383922013002E-1)[&rate=5.309853642019169E-4]:5.963104822153E-2,1[&rate=5.309853642019169E-4]:3.637941390524E-2)[&rate=5.309853642019169E-4]:1.096644941552E-1,24[&rate=5.309853642019169E-4]:9.268658258687E-1)[&rate=5.309853642019169E-4]:1.467171772878E-1,((140[&rate=5.309853642019169E-4]:3.993599788619E-1,11[&rate=5.309853642019169E-4]:4.185380610536E-1)[&rate=5.309853642019169E-4]:2.016451589132E-1,((25[&rate=5.309853642019169E-4]:4.151360108072E-1,20[&rate=5.309853642019169E-4]:3.959579286155E-1)[&rate=5.309853642019169E-4]:1.394474744156E-1,23[&rate=5.309853642019169E-4]:5.436245811131E-1)[&rate=5.309853642019169E-4]:1.614901457028E-1)[&rate=5.309853642019169E-4]:3.575093722308E-1)[&rate=5.309853642019169E-4]:2.028760929004E-1,102[&rate=5.309853642019169E-4]:1.148152604405E-1)[&rate=5.309853642019169E-4]:9.815720156505E-2,((((13[&rate=5.309853642019169E-4]:6.359477871481E-1,19[&rate=5.309853642019169E-4]:6.743039515318E-1)[&rate=5.309853642019169E-4]:3.556704578838E-1,(((112[&rate=5.309853642019169E-4]:2.486381579206E-1,114[&rate=5.309853642019169E-4]:1.664463770988E-1)[&rate=5.309853642019169E-4]:5.172607505573E-1,109[&rate=5.309853642019169E-4]:7.631591824506E-1)[&rate=5.309853642019169E-4]:8.141165069671E-2,(107[&rate=5.309853642019169E-4]:5.744071225436E-1,108[&rate=5.309853642019169E-4]:5.716673965162E-1)[&rate=5.309853642019169E-4]:2.50985628412E-1)[&rate=5.309853642019169E-4]:1.443076858572E-1)[&rate=5.309853642019169E-4]:1.203650797556E-1,((148[&rate=5.309853642019169E-4]:2.45477040763E-1,143[&rate=5.309853642019169E-4]:2.427373147357E-1)[&rate=5.309853642019169E-4]:5.072005181863E-1,(((104[&rate=5.309853642019169E-4]:2.906378903128E-1,((106[&rate=5.309853642019169E-4]:6.568255298398E-2,111[&rate=5.309853642019169E-4]:8.212090914835E-2)[&rate=5.309853642019169E-4]:1.53833098478E-1,139[&rate=5.309853642019169E-4]:4.112964733797E-1)[&rate=5.309853642019169E-4]:7.112223885086E-2)[&rate=5.309853642019169E-4]:4.33496679942E-1,116[&rate=5.309853642019169E-4]:6.63860597652E-1)[&rate=5.309853642019169E-4]:3.460934606731E-2,115[&rate=5.309853642019169E-4]:6.984699437193E-1)[&rate=5.309853642019169E-4]:1.585145084631E-2)[&rate=5.309853642019169E-4]:3.154701494E-1)[&rate=5.309853642019169E-4]:1.549709346973E-1,(((9[&rate=5.309853642019169E-4]:7.1043452013E-1,(30[&rate=5.309853642019169E-4]:4.658224353552E-1,4[&rate=5.309853642019169E-4]:2.932196956292E-1)[&rate=5.309853642019169E-4]:3.678997560077E-1)[&rate=5.309853642019169E-4]:6.1428592106E-2,(17[&rate=5.309853642019169E-4]:2.68874533208E-1,14[&rate=5.309853642019169E-4]:2.305183688244E-1)[&rate=5.309853642019169E-4]:5.495639214937E-1)[&rate=5.309853642019169E-4]:2.233987259198E-1,((117[&rate=5.309853642019169E-4]:7.345390492214E-1,105[&rate=5.309853642019169E-4]:7.0440206292E-1)[&rate=5.309853642019169E-4]:5.843204758414E-2,(113[&rate=5.309853642019169E-4]:7.161350700746E-1,110[&rate=5.309853642019169E-4]:7.106556180199E-1)[&rate=5.309853642019169E-4]:7.409630070337E-2)[&rate=5.309853642019169E-4]:2.132496454599E-1)[&rate=5.309853642019169E-4]:2.63473243247E-1)[&rate=5.309853642019169E-4]:1.999080526025E-2)[&rate=5.309853642019169E-4]:2.795439945358E-4)[&rate=5.309853642019169E-4]:2.068601607622E-1,(((89[&rate=5.309853642019169E-4]:1.11294482891E-1,88[&rate=5.309853642019169E-4]:9.759585275399E-2)[&rate=5.309853642019169E-4]:1.647607098564E-1,((((84[&rate=5.309853642019169E-4]:7.388990598273E-2,85[&rate=5.309853642019169E-4]:7.388990598273E-2)[&rate=5.309853642019169E-4]:6.099288655579E-3,93[&rate=5.309853642019169E-4]:9.368782477532E-2)[&rate=5.309853642019169E-4]:7.349321521603E-2,(86[&rate=5.309853642019169E-4]:1.035945229972E-1,83[&rate=5.309853642019169E-4]:1.035945229972E-1)[&rate=5.309853642019169E-4]:4.98878868571E-2)[&rate=5.309853642019169E-4]:8.606510497794E-2,(((90[&rate=5.309853642019169E-4]:9.957197582034E-2,91[&rate=5.309853642019169E-4]:9.957197582034E-2)[&rate=5.309853642019169E-4]:8.317010178141E-2,92[&rate=5.309853642019169E-4]:1.827420776017E-1)[&rate=5.309853642019169E-4]:6.330189732695E-2,87[&rate=5.309853642019169E-4]:2.323453447917E-1)[&rate=5.309853642019169E-4]:7.202170040611E-3)[&rate=5.309853642019169E-4]:2.280904777806E-2)[&rate=5.309853642019169E-4]:9.690368759338E-1,((6[&rate=5.309853642019169E-4]:3.813506777571E-1,(18[&rate=5.309853642019169E-4]:4.198118639545E-1,(10[&rate=5.309853642019169E-4]:1.828168906528E-1,15[&rate=5.309853642019169E-4]:2.211730550363E-1)[&rate=5.309853642019169E-4]:1.904196308359E-1)[&rate=5.309853642019169E-4]:2.455251243276E-2)[&rate=5.309853642019169E-4]:3.142026852513E-1,3[&rate=5.309853642019169E-4]:6.434985684879E-1)[&rate=5.309853642019169E-4]:4.816884265912E-2)[&rate=5.309853642019169E-4]:7.257050295878E-1)[&rate=5.309853642019169E-4]:7.408158375987E-1,101[&rate=5.309853642019169E-4]:1.155448552306E0)[&rate=5.309853642019169E-4]:4.466457624783E-1)[&rate=5.309853642019169E-4]:1.304994856202E-2)[&rate=5.309853642019169E-4]:4.527204092297E-2,((((95[&rate=5.309853642019169E-4]:4.929088659575E-1,(100[&rate=5.309853642019169E-4]:9.2811162669E-2,94[&rate=5.309853642019169E-4]:9.2811162669E-2)[&rate=5.309853642019169E-4]:3.153982497364E-1)[&rate=5.309853642019169E-4]:1.848986538795E-1,(99[&rate=5.309853642019169E-4]:6.450510923909E-1,96[&rate=5.309853642019169E-4]:6.095319667081E-1)[&rate=5.309853642019169E-4]:4.368538919461E-2)[&rate=5.309853642019169E-4]:2.775577716935E-2,98[&rate=5.309853642019169E-4]:6.946343352576E-1)[&rate=5.309853642019169E-4]:1.023195959975E-1,(16[&rate=5.309853642019169E-4]:2.732385856607E0,97[&rate=5.309853642019169E-4]:5.758546791235E-1)[&rate=5.309853642019169E-4]:2.164570021917E-2)[&rate=5.309853642019169E-4]:1.871351456668E-2)[&rate=5.309853642019169E-4]:7.18387873467E-2)[&rate=5.309853642019169E-4]:1.631092030026E-1)[&rate=5.309853642019169E-4]:2.142463196612E-1,(121[&rate=5.309853642019169E-4]:2.250092216854E0,((127[&rate=5.309853642019169E-4]:2.674847242947E0,(36[&rate=5.309853642019169E-4]:8.614071562323E-2,35[&rate=5.309853642019169E-4]:3.956537315748E-2)[&rate=5.309853642019169E-4]:6.815858211827E-2)[&rate=5.309853642019169E-4]:8.964414595319E-3,((128[&rate=5.309853642019169E-4]:1.392027082256E0,((((129[&rate=5.309853642019169E-4]:2.818916041233E-1,132[&rate=5.309853642019169E-4]:2.846313301507E-1)[&rate=5.309853642019169E-4]:1.760710613185E-2,(130[&rate=5.309853642019169E-4]:2.328374230472E-1,131[&rate=5.309853642019169E-4]:2.355771490746E-1)[&rate=5.309853642019169E-4]:6.666128720792E-2)[&rate=5.309853642019169E-4]:2.640908250844E-1,(118[&rate=5.309853642019169E-4]:5.270913448635E-1,69[&rate=5.309853642019169E-4]:5.380502489731E-1)[&rate=5.309853642019169E-4]:1.73484491846E-1)[&rate=5.309853642019169E-4]:6.719240597466E-1,((62[&rate=5.309853642019169E-4]:5.018112265055E-1,((60[&rate=5.309853642019169E-4]:4.948930770963E-2,64[&rate=5.309853642019169E-4]:2.001742392163E-1)[&rate=5.309853642019169E-4]:2.453609321111E-1,65[&rate=5.309853642019169E-4]:2.948502398207E-1)[&rate=5.309853642019169E-4]:1.518016476703E-2)[&rate=5.309853642019169E-4]:2.801510541986E-1,(61[&rate=5.309853642019169E-4]:1.302935631479E-1,63[&rate=5.309853642019169E-4]:8.919767273688E-2)[&rate=5.309853642019169E-4]:6.516687175562E-1)[&rate=5.309853642019169E-4]:5.905376157519E-1)[&rate=5.309853642019169E-4]:1.59253213197E-1)[&rate=5.309853642019169E-4]:2.500153673212E-1,(((47[&rate=5.309853642019169E-4]:6.328450831976E-1,51[&rate=5.309853642019169E-4]:6.055226788261E-1)[&rate=5.309853642019169E-4]:1.646500226039E-3,((44[&rate=5.309853642019169E-4]:4.971186981403E-1,(49[&rate=5.309853642019169E-4]:1.650445422576E-1,50[&rate=5.309853642019169E-4]:1.650445422576E-1)[&rate=5.309853642019169E-4]:3.047517515113E-1)[&rate=5.309853642019169E-4]:1.056610099269E-1,((43[&rate=5.309853642019169E-4]:3.494058163537E-1,((41[&rate=5.309853642019169E-4]:5.428688053371E-2,48[&rate=5.309853642019169E-4]:9.800272752818E-2)[&rate=5.309853642019169E-4]:6.30495628552E-2,42[&rate=5.309853642019169E-4]:1.228009242632E-1)[&rate=5.309853642019169E-4]:1.774245642218E-1)[&rate=5.309853642019169E-4]:1.118659296421E-1,46[&rate=5.309853642019169E-4]:4.612717459958E-1)[&rate=5.309853642019169E-4]:1.469724429456E-1)[&rate=5.309853642019169E-4]:2.624739448222E-2)[&rate=5.309853642019169E-4]:5.893310523145E-2,45[&rate=5.309853642019169E-4]:6.852279673437E-1)[&rate=5.309853642019169E-4]:1.834182699419E-1)[&rate=5.309853642019169E-4]:3.413043581824E-3)[&rate=5.309853642019169E-4]:7.376449722336E-3)[&rate=5.309853642019169E-4]:3.417101782481E-1)[&rate=5.309853642019169E-4]:4.031851934126E-1,((((119[&rate=5.309853642019169E-4]:1.804229369213E0,(120[&rate=5.309853642019169E-4]:1.561072788507E0,((138[&rate=5.309853642019169E-4]:1.470817517691E-1,136[&rate=5.309853642019169E-4]:1.557490245392E-2)[&rate=5.309853642019169E-4]:5.166150460811E-1,135[&rate=5.309853642019169E-4]:4.636967978501E-1)[&rate=5.309853642019169E-4]:8.453211961364E-1)[&rate=5.309853642019169E-4]:1.472661697474E-1)[&rate=5.309853642019169E-4]:4.121275739922E-2,126[&rate=5.309853642019169E-4]:1.059739603969E0)[&rate=5.309853642019169E-4]:3.572897398521E-1,66[&rate=5.309853642019169E-4]:1.698551541359E-1)[&rate=5.309853642019169E-4]:3.85105348561E-1,(67[&rate=5.309853642019169E-4]:2.411163128195E-1,((123[&rate=5.309853642019169E-4]:1.321917665758E-2,124[&rate=5.309853642019169E-4]:1.048693622046E-2)[&rate=5.309853642019169E-4]:2.831058553657E-1,122[&rate=5.309853642019169E-4]:2.963250320233E-1)[&rate=5.309853642019169E-4]:4.460638311369E-1)[&rate=5.309853642019169E-4]:3.138441898775E-1)[&rate=5.309853642019169E-4]:3.139996885572E-1)[&rate=5.309853642019169E-4]:1.139001909729E-2)[&rate=5.309853642019169E-4]:1.896228911906E-3,34[&rate=5.309853642019169E-4]:1.923274063322E-2)[&rate=5.309853642019169E-4]:8.651318910299E-3,32[&rate=5.309853642019169E-4]:5.966251324432E-3)[&rate=5.309853642019169E-4]:1.657280112534E-2,33[&rate=5.309853642019169E-4]:2.801850450448E-2);
tree STATE_86580000 [&joint=-20972.000772456347,lnP=-20972.000772456347] = [&R] ((((125[&rate=6.353354759806412E-4]:1.057758526885E0,(((52[&rate=6.353354759806412E-4]:4.668257627719E-1,(103[&rate=6.353354759806412E-4]:7.650268325879E-1,((12[&rate=6.353354759806412E-4]:1.781384901398E-1,5[&rate=6.353354759806412E-4]:1.397823257563E-1)[&rate=6.353354759806412E-4]:2.125815134058E-1,29[&rate=6.353354759806412E-4]:4.975693186141E-1)[&rate=6.353354759806412E-4]:5.003342263026E-1)[&rate=6.353354759806412E-4]:1.366092664745E0)[&rate=6.353354759806412E-4]:2.535264459549E-1,((134[&rate=6.353354759806412E-4]:4.480785581822E-1,(137[&rate=6.353354759806412E-4]:3.35422930973E-1,133[&rate=6.353354759806412E-4]:2.94327040562E-1)[&rate=6.353354759806412E-4]:1.838885039214E-1)[&rate=6.353354759806412E-4]:1.010251667649E0,53[&rate=6.353354759806412E-4]:7.063877151641E-1)[&rate=6.353354759806412E-4]:5.76777225127E-3)[&rate=6.353354759806412E-4]:2.691422658979E-1,((75[&rate=6.353354759806412E-4]:4.318715059531E-1,((70[&rate=6.353354759806412E-4]:2.690894061754E-1,74[&rate=6.353354759806412E-4]:3.074455705589E-1)[&rate=6.353354759806412E-4]:4.830570394452E-2,76[&rate=6.353354759806412E-4]:3.557512745034E-1)[&rate=6.353354759806412E-4]:7.612023144971E-2)[&rate=6.353354759806412E-4]:1.029037670338E-1,(((((72[&rate=6.353354759806412E-4]:2.122620659573E-2,78[&rate=6.353354759806412E-4]:4.314401481504E-2)[&rate=6.353354759806412E-4]:8.516899412826E-2,79[&rate=6.353354759806412E-4]:1.283130089433E-1)[&rate=6.353354759806412E-4]:1.225758993734E-1,82[&rate=6.353354759806412E-4]:2.591080863987E-1)[&rate=6.353354759806412E-4]:1.653634521554E-2,77[&rate=6.353354759806412E-4]:3.030416918883E-1)[&rate=6.353354759806412E-4]:7.494094434199E-2,((71[&rate=6.353354759806412E-4]:2.106873027134E-1,73[&rate=6.353354759806412E-4]:2.791804533983E-1)[&rate=6.353354759806412E-4]:2.429784423449E-3,(81[&rate=6.353354759806412E-4]:3.338273000622E-2,80[&rate=6.353354759806412E-4]:3.338273000622E-2)[&rate=6.353354759806412E-4]:1.989124393224E-1)[&rate=6.353354759806412E-4]:1.018518504633E-1)[&rate=6.353354759806412E-4]:1.513131847019E-1)[&rate=6.353354759806412E-4]:1.192985538938E0)[&rate=6.353354759806412E-4]:2.868432872331E-1)[&rate=6.353354759806412E-4]:1.284233305404E-1,((((54[&rate=6.353354759806412E-4]:1.374341752043E-1,(37[&rate=6.353354759806412E-4]:1.845616545694E-1,(59[&rate=6.353354759806412E-4]:1.165019985491E-1,58[&rate=6.353354759806412E-4]:1.356276816093E-1)[&rate=6.353354759806412E-4]:2.980828990003E-2)[&rate=6.353354759806412E-4]:2.937525287534E-2)[&rate=6.353354759806412E-4]:1.386428614907E-1,(56[&rate=6.353354759806412E-4]:2.711058239257E-1,55[&rate=6.353354759806412E-4]:2.711058239257E-1)[&rate=6.353354759806412E-4]:3.502585757783E-2)[&rate=6.353354759806412E-4]:6.993936919041E-2,57[&rate=6.353354759806412E-4]:3.870000124427E-1)[&rate=6.353354759806412E-4]:3.810673258925E-1,68[&rate=6.353354759806412E-4]:7.161547700291E-1)[&rate=6.353354759806412E-4]:3.033604207297E-1)[&rate=6.353354759806412E-4]:2.591046041653E-1,((38[&rate=6.353354759806412E-4]:7.52730773148E-1,(((39[&rate=6.353354759806412E-4]:4.871041269181E-1,(((98[&rate=6.353354759806412E-4]:4.882470429118E-1,(99[&rate=6.353354759806412E-4]:3.930866805288E-1,96[&rate=6.353354759806412E-4]:3.575675548459E-1)[&rate=6.353354759806412E-4]:1.170182858802E-1)[&rate=6.353354759806412E-4]:8.914674424448E-2,((100[&rate=6.353354759806412E-4]:2.9519780621E-1,94[&rate=6.353354759806412E-4]:2.9519780621E-1)[&rate=6.353354759806412E-4]:1.382129284847E-1,95[&rate=6.353354759806412E-4]:5.181101882467E-1)[&rate=6.353354759806412E-4]:7.021256065825E-2)[&rate=6.353354759806412E-4]:1.741893037535E-2,(40[&rate=6.353354759806412E-4]:3.933712056744E-1,(((((142[&rate=6.353354759806412E-4]:9.909280960631E-2,(145[&rate=6.353354759806412E-4]:8.585294123868E-2,(144[&rate=6.353354759806412E-4]:7.665582232489E-2,141[&rate=6.353354759806412E-4]:7.939554835225E-2)[&rate=6.353354759806412E-4]:3.717666858844E-3)[&rate=6.353354759806412E-4]:1.323986836764E-2)[&rate=6.353354759806412E-4]:1.443709302478E0,(((((110[&rate=6.353354759806412E-4]:4.197520406925E-1,105[&rate=6.353354759806412E-4]:3.978342324735E-1)[&rate=6.353354759806412E-4]:1.811399130097E-1,117[&rate=6.353354759806412E-4]:6.091111317845E-1)[&rate=6.353354759806412E-4]:1.482481078842E-1,113[&rate=6.353354759806412E-4]:7.546195136412E-1)[&rate=6.353354759806412E-4]:2.500062165181E-2,((9[&rate=6.353354759806412E-4]:6.590799042262E-1,(30[&rate=6.353354759806412E-4]:3.911572321608E-1,4[&rate=6.353354759806412E-4]:2.185544924348E-1)[&rate=6.353354759806412E-4]:3.912103432983E-1)[&rate=6.353354759806412E-4]:4.482217328307E-2,(17[&rate=6.353354759806412E-4]:4.588666208716E-1,14[&rate=6.353354759806412E-4]:4.20510456488E-1)[&rate=6.353354759806412E-4]:2.916107991034E-1)[&rate=6.353354759806412E-4]:6.749887970167E-2)[&rate=6.353354759806412E-4]:2.385083156692E-1,(((148[&rate=6.353354759806412E-4]:4.136324035776E-1,143[&rate=6.353354759806412E-4]:4.108926775502E-1)[&rate=6.353354759806412E-4]:3.45608046053E-1,(116[&rate=6.353354759806412E-4]:6.084819686527E-1,(139[&rate=6.353354759806412E-4]:5.061025783411E-1,((111[&rate=6.353354759806412E-4]:2.253734669367E-2,106[&rate=6.353354759806412E-4]:6.098990529293E-3)[&rate=6.353354759806412E-4]:2.749480456023E-1,104[&rate=6.353354759806412E-4]:2.810470361316E-1)[&rate=6.353354759806412E-4]:3.327472029179E-2)[&rate=6.353354759806412E-4]:3.544341848321E-1)[&rate=6.353354759806412E-4]:1.124023165942E-1)[&rate=6.353354759806412E-4]:1.650368645858E-1,((115[&rate=6.353354759806412E-4]:5.922726680371E-1,((107[&rate=6.353354759806412E-4]:2.326512565922E-1,108[&rate=6.353354759806412E-4]:2.299115305648E-1)[&rate=6.353354759806412E-4]:8.212184076498E-2,((112[&rate=6.353354759806412E-4]:2.570396294324E-1,114[&rate=6.353354759806412E-4]:1.748478486106E-1)[&rate=6.353354759806412E-4]:4.864824739623E-2,109[&rate=6.353354759806412E-4]:3.029481508013E-1)[&rate=6.353354759806412E-4]:3.100302874759E-2)[&rate=6.353354759806412E-4]:3.377735432827E-1)[&rate=6.353354759806412E-4]:2.116111173097E-1,(13[&rate=6.353354759806412E-4]:7.020965119975E-1,19[&rate=6.353354759806412E-4]:7.404526763811E-1)[&rate=6.353354759806412E-4]:1.839790541712E-1)[&rate=6.353354759806412E-4]:8.203736448595E-2)[&rate=6.353354759806412E-4]:5.00155203076E-2)[&rate=6.353354759806412E-4]:3.52070921396E-1)[&rate=6.353354759806412E-4]:1.461150008168E-2,(((((20[&rate=6.353354759806412E-4]:3.044962546808E-1,25[&rate=6.353354759806412E-4]:3.236743368726E-1)[&rate=6.353354759806412E-4]:1.425994361183E-1,23[&rate=6.353354759806412E-4]:4.553148688812E-1)[&rate=6.353354759806412E-4]:2.079745851807E-1,(140[&rate=6.353354759806412E-4]:4.481569904127E-1,11[&rate=6.353354759806412E-4]:4.673350726044E-1)[&rate=6.353354759806412E-4]:1.110228746083E-1)[&rate=6.353354759806412E-4]:4.404976507897E-1,((1[&rate=6.353354759806412E-4]:9.897871340605E-2,(28[&rate=6.353354759806412E-4]:6.092388027558E-1,21[&rate=6.353354759806412E-4]:5.845812685093E-1)[&rate=6.353354759806412E-4]:2.760412805132E-1)[&rate=6.353354759806412E-4]:8.48679762019E-3,24[&rate=6.353354759806412E-4]:8.882874288345E-1)[&rate=6.353354759806412E-4]:2.264585801268E-1)[&rate=6.353354759806412E-4]:2.457570090222E-1,102[&rate=6.353354759806412E-4]:1.988591823672E-1)[&rate=6.353354759806412E-4]:1.119790873331E-1)[&rate=6.353354759806412E-4]:1.440815183046E-1,((((87[&rate=6.353354759806412E-4]:1.694956061845E-1,((90[&rate=6.353354759806412E-4]:2.962902238082E-2,91[&rate=6.353354759806412E-4]:2.962902238082E-2)[&rate=6.353354759806412E-4]:3.513280290385E-2,92[&rate=6.353354759806412E-4]:6.476182528468E-2)[&rate=6.353354759806412E-4]:1.184324110369E-1)[&rate=6.353354759806412E-4]:4.117356648067E-2,((85[&rate=6.353354759806412E-4]:3.285930848601E-2,((84[&rate=6.353354759806412E-4]:7.8574612372E-3,86[&rate=6.353354759806412E-4]:7.8574612372E-3)[&rate=6.353354759806412E-4]:2.594276007562E-3,93[&rate=6.353354759806412E-4]:2.415036738178E-2)[&rate=6.353354759806412E-4]:2.240757124124E-2)[&rate=6.353354759806412E-4]:2.768752766848E-2,83[&rate=6.353354759806412E-4]:6.054683615448E-2)[&rate=6.353354759806412E-4]:1.501223365107E-1)[&rate=6.353354759806412E-4]:1.663041616597E-1,(89[&rate=6.353354759806412E-4]:1.800756675079E-1,88[&rate=6.353354759806412E-4]:1.663770373708E-1)[&rate=6.353354759806412E-4]:2.10596296954E-1)[&rate=6.353354759806412E-4]:9.988462289693E-1,((10[&rate=6.353354759806412E-4]:4.498299409879E-1,15[&rate=6.353354759806412E-4]:4.881861053713E-1)[&rate=6.353354759806412E-4]:2.266565100252E-1,(6[&rate=6.353354759806412E-4]:6.400086398319E-1,(18[&rate=6.353354759806412E-4]:3.615881243819E-1,3[&rate=6.353354759806412E-4]:2.465196312313E-1)[&rate=6.353354759806412E-4]:3.414342140801E-1)[&rate=6.353354759806412E-4]:2.003945501681E-2)[&rate=6.353354759806412E-4]:2.281002355688E-1)[&rate=6.353354759806412E-4]:6.160865260805E-1)[&rate=6.353354759806412E-4]:8.271747001785E-1,101[&rate=6.353354759806412E-4]:1.276615036129E0)[&rate=6.353354759806412E-4]:8.992032853963E-2)[&rate=6.353354759806412E-4]:7.302621131094E-2)[&rate=6.353354759806412E-4]:2.070670993275E-2)[&rate=6.353354759806412E-4]:2.760154690052E-2,((((((7[&rate=6.353354759806412E-4]:1.025725579899E-1,8[&rate=6.353354759806412E-4]:1.025725579899E-1)[&rate=6.353354759806412E-4]:2.63524831091E-1,26[&rate=6.353354759806412E-4]:4.729467041494E-1)[&rate=6.353354759806412E-4]:3.162706228922E-1,(31[&rate=6.353354759806412E-4]:6.976448602245E-1,(22[&rate=6.353354759806412E-4]:3.147250323811E-1,27[&rate=6.353354759806412E-4]:3.311633885454E-1)[&rate=6.353354759806412E-4]:3.281253072954E-1)[&rate=6.353354759806412E-4]:1.354080832555E-1)[&rate=6.353354759806412E-4]:2.871116060808E-1,2[&rate=6.353354759806412E-4]:8.927672892868E-1)[&rate=6.353354759806412E-4]:1.498463922149E0,146[&rate=6.353354759806412E-4]:5.547239878416E-1)[&rate=6.353354759806412E-4]:5.622981969585E-2,(147[&rate=6.353354759806412E-4]:4.626475400702E-1,16[&rate=6.353354759806412E-4]:2.490763417007E0)[&rate=6.353354759806412E-4]:8.546473741275E-2)[&rate=6.353354759806412E-4]:2.3970445516E-2)[&rate=6.353354759806412E-4]:1.424380938103E-2,97[&rate=6.353354759806412E-4]:4.579112318334E-1)[&rate=6.353354759806412E-4]:2.920873008775E-1)[&rate=6.353354759806412E-4]:4.653617363402E-1,(((121[&rate=6.353354759806412E-4]:1.842385377243E0,127[&rate=6.353354759806412E-4]:2.283481267654E0)[&rate=6.353354759806412E-4]:2.451002818929E-1,36[&rate=6.353354759806412E-4]:8.033604341255E-3)[&rate=6.353354759806412E-4]:2.737923733134E-1,(((((62[&rate=6.353354759806412E-4]:5.20157036177E-1,(65[&rate=6.353354759806412E-4]:2.542510235788E-1,(60[&rate=6.353354759806412E-4]:4.468271771733E-2,64[&rate=6.353354759806412E-4]:1.95367649224E-1)[&rate=6.353354759806412E-4]:2.095683058615E-1)[&rate=6.353354759806412E-4]:7.412519068039E-2)[&rate=6.353354759806412E-4]:2.77523515763E-1,(61[&rate=6.353354759806412E-4]:4.241908957941E-2,63[&rate=6.353354759806412E-4]:1.323199168366E-3)[&rate=6.353354759806412E-4]:7.552614623606E-1)[&rate=6.353354759806412E-4]:5.867375956606E-1,(128[&rate=6.353354759806412E-4]:1.029459346465E0,((69[&rate=6.353354759806412E-4]:5.879831140751E-1,118[&rate=6.353354759806412E-4]:5.770242099655E-1)[&rate=6.353354759806412E-4]:1.593039566828E-1,(132[&rate=6.353354759806412E-4]:2.879643197614E-1,(129[&rate=6.353354759806412E-4]:2.669060585299E-1,(131[&rate=6.353354759806412E-4]:1.786984684892E-1,130[&rate=6.353354759806412E-4]:1.759587424619E-1)[&rate=6.353354759806412E-4]:9.094731606806E-2)[&rate=6.353354759806412E-4]:1.83185352041E-2)[&rate=6.353354759806412E-4]:3.141172715443E-1)[&rate=6.353354759806412E-4]:4.328572072141E-1)[&rate=6.353354759806412E-4]:2.152327737382E-1)[&rate=6.353354759806412E-4]:2.36157680489E-1,(45[&rate=6.353354759806412E-4]:5.573403684024E-1,((44[&rate=6.353354759806412E-4]:1.07896032428E-1,47[&rate=6.353354759806412E-4]:1.133605133022E-1)[&rate=6.353354759806412E-4]:4.338319475172E-1,(((46[&rate=6.353354759806412E-4]:4.434539383463E-1,(((48[&rate=6.353354759806412E-4]:3.290157884396E-1,42[&rate=6.353354759806412E-4]:2.907644223194E-1)[&rate=6.353354759806412E-4]:1.973221775727E-3,41[&rate=6.353354759806412E-4]:2.872731632208E-1)[&rate=6.353354759806412E-4]:9.739982515093E-2,43[&rate=6.353354759806412E-4]:4.393177971147E-1)[&rate=6.353354759806412E-4]:4.136141231546E-3)[&rate=6.353354759806412E-4]:8.335046674643E-2,51[&rate=6.353354759806412E-4]:4.994820007212E-1)[&rate=6.353354759806412E-4]:2.411109996485E-4,(49[&rate=6.353354759806412E-4]:4.23263242523E-1,50[&rate=6.353354759806412E-4]:4.23263242523E-1)[&rate=6.353354759806412E-4]:7.099538832358E-2)[&rate=6.353354759806412E-4]:2.014694472705E-2)[&rate=6.353354759806412E-4]:1.834462889434E-2)[&rate=6.353354759806412E-4]:1.501132199985E-1)[&rate=6.353354759806412E-4]:5.466056289192E-2,35[&rate=6.353354759806412E-4]:6.743240296447E-3)[&rate=6.353354759806412E-4]:2.285073948925E-1)[&rate=6.353354759806412E-4]:3.804764277838E-1)[&rate=6.353354759806412E-4]:1.15172094179E-1)[&rate=6.353354759806412E-4]:2.689729688862E-1,(32[&rate=6.353354759806412E-4]:9.882553339297E-2,(33[&rate=6.353354759806412E-4]:7.895758666104E-2,(((66[&rate=6.353354759806412E-4]:4.543389071521E-1,(((119[&rate=6.353354759806412E-4]:7.925543372384E-1,120[&rate=6.353354759806412E-4]:6.966639262795E-1)[&rate=6.353354759806412E-4]:1.000117462493E0,126[&rate=6.353354759806412E-4]:1.006969277087E0)[&rate=6.353354759806412E-4]:1.673349116043E-2,(135[&rate=6.353354759806412E-4]:5.874965879762E-1,(138[&rate=6.353354759806412E-4]:1.815391371078E-1,136[&rate=6.353354759806412E-4]:5.003228779258E-2)[&rate=6.353354759806412E-4]:6.059574508685E-1)[&rate=6.353354759806412E-4]:8.739634974359E-1)[&rate=6.353354759806412E-4]:6.778103285893E-1)[&rate=6.353354759806412E-4]:1.762442828848E-1,(67[&rate=6.353354759806412E-4]:4.754536142162E-1,(124[&rate=6.353354759806412E-4]:1.919084249085E-1,(123[&rate=6.353354759806412E-4]:1.790091927366E-1,122[&rate=6.353354759806412E-4]:1.790091927366E-1)[&rate=6.353354759806412E-4]:1.563147260903E-2)[&rate=6.353354759806412E-4]:7.820854992113E-1)[&rate=6.353354759806412E-4]:1.551295758207E-1)[&rate=6.353354759806412E-4]:3.222719952825E-1,34[&rate=6.353354759806412E-4]:8.984148668932E-2)[&rate=6.353354759806412E-4]:5.554456136099E-3)[&rate=6.353354759806412E-4]:2.534739878664E-2)[&rate=6.353354759806412E-4]:1.611508579588E-2);
tree STATE_86670000 [&joint=-20944.95098047599,lnP=-20944.95098047599] = [&R] (((34[&rate=6.170920297634174E-4]:9.747213992332E-3,((((((((103[&rate=6.170920297634174E-4]:5.370345362889E-1,((12[&rate=6.170920297634174E-4]:1.955679749453E-1,5[&rate=6.170920297634174E-4]:1.572118105618E-1)[&rate=6.170920297634174E-4]:2.332833312791E-1,29[&rate=6.170920297634174E-4]:5.35700621293E-1)[&rate=6.170920297634174E-4]:2.342106273247E-1)[&rate=6.170920297634174E-4]:1.474840268929E0,52[&rate=6.170920297634174E-4]:3.47581070657E-1)[&rate=6.170920297634174E-4]:2.700762335747E-1,53[&rate=6.170920297634174E-4]:6.094605829203E-1)[&rate=6.170920297634174E-4]:1.770198134962E-1,(((137[&rate=6.170920297634174E-4]:3.338753080764E-1,134[&rate=6.170920297634174E-4]:2.626424313642E-1)[&rate=6.170920297634174E-4]:1.361657198204E-2,133[&rate=6.170920297634174E-4]:3.063959896474E-1)[&rate=6.170920297634174E-4]:1.243156441754E0,((75[&rate=6.170920297634174E-4]:4.996465652523E-1,(76[&rate=6.170920297634174E-4]:4.035184071666E-1,(70[&rate=6.170920297634174E-4]:3.562444736658E-1,74[&rate=6.170920297634174E-4]:3.946006380493E-1)[&rate=6.170920297634174E-4]:8.91776911735E-3)[&rate=6.170920297634174E-4]:9.612815808567E-2)[&rate=6.170920297634174E-4]:2.057797331527E-1,(77[&rate=6.170920297634174E-4]:5.320272828415E-1,(((72[&rate=6.170920297634174E-4]:2.109098603468E-1,78[&rate=6.170920297634174E-4]:2.328276685661E-1)[&rate=6.170920297634174E-4]:8.4686547816E-2,(82[&rate=6.170920297634174E-4]:2.632596985928E-1,(79[&rate=6.170920297634174E-4]:5.073430296183E-2,71[&rate=6.170920297634174E-4]:2.333704268781E-2)[&rate=6.170920297634174E-4]:2.043062175489E-1)[&rate=6.170920297634174E-4]:6.247369587141E-2)[&rate=6.170920297634174E-4]:6.675219785599E-2,((81[&rate=6.170920297634174E-4]:5.366057655342E-2,80[&rate=6.170920297634174E-4]:5.366057655342E-2)[&rate=6.170920297634174E-4]:1.868046569263E-1,73[&rate=6.170920297634174E-4]:2.897803019728E-1)[&rate=6.170920297634174E-4]:1.355820026761E-1)[&rate=6.170920297634174E-4]:1.121444302473E-1)[&rate=6.170920297634174E-4]:1.679195635087E-1)[&rate=6.170920297634174E-4]:8.085096946401E-1)[&rate=6.170920297634174E-4]:1.90074619836E-2)[&rate=6.170920297634174E-4]:3.232697426493E-1,125[&rate=6.170920297634174E-4]:8.993676254046E-1)[&rate=6.170920297634174E-4]:4.169994058948E-2,((59[&rate=6.170920297634174E-4]:3.820507163334E-1,((37[&rate=6.170920297634174E-4]:3.336484291189E-1,((56[&rate=6.170920297634174E-4]:1.398361419657E-1,55[&rate=6.170920297634174E-4]:1.398361419657E-1)[&rate=6.170920297634174E-4]:1.291126932571E-1,58[&rate=6.170920297634174E-4]:2.962712395945E-1)[&rate=6.170920297634174E-4]:1.825150646435E-2)[&rate=6.170920297634174E-4]:4.599662745224E-2,(57[&rate=6.170920297634174E-4]:4.853347208054E-2,54[&rate=6.170920297634174E-4]:7.54986552319E-3)[&rate=6.170920297634174E-4]:2.955924588076E-1)[&rate=6.170920297634174E-4]:4.06570258824E-2)[&rate=6.170920297634174E-4]:1.373152755717E-1,68[&rate=6.170920297634174E-4]:4.701856640361E-1)[&rate=6.170920297634174E-4]:3.042152352913E-1)[&rate=6.170920297634174E-4]:2.422095277957E-1,((38[&rate=6.170920297634174E-4]:7.03844977473E-1,((147[&rate=6.170920297634174E-4]:5.831820292319E-1,(((97[&rate=6.170920297634174E-4]:3.088828712903E-1,((((((((((20[&rate=6.170920297634174E-4]:5.06591282451E-1,25[&rate=6.170920297634174E-4]:5.257693646427E-1)[&rate=6.170920297634174E-4]:1.091290738234E-1,23[&rate=6.170920297634174E-4]:6.239395343564E-1)[&rate=6.170920297634174E-4]:1.832032440162E-1,(140[&rate=6.170920297634174E-4]:6.646106207195E-1,11[&rate=6.170920297634174E-4]:6.837887029113E-1)[&rate=6.170920297634174E-4]:3.84225686121E-2)[&rate=6.170920297634174E-4]:4.237598988148E-1,102[&rate=6.170920297634174E-4]:8.021774568069E-2)[&rate=6.170920297634174E-4]:1.646404694095E-1,(142[&rate=6.170920297634174E-4]:7.407686156628E-1,((145[&rate=6.170920297634174E-4]:1.276345413968E-2,141[&rate=6.170920297634174E-4]:1.002372811209E-2)[&rate=6.170920297634174E-4]:1.081826144304E-1,144[&rate=6.170920297634174E-4]:1.154666165151E-1)[&rate=6.170920297634174E-4]:6.198225470928E-1)[&rate=6.170920297634174E-4]:7.506649418932E-1)[&rate=6.170920297634174E-4]:1.934367417672E-2,(((1[&rate=6.170920297634174E-4]:7.216042338056E-2,24[&rate=6.170920297634174E-4]:8.529823411888E-1)[&rate=6.170920297634174E-4]:8.115623759378E-2,(28[&rate=6.170920297634174E-4]:6.80328144691E-1,21[&rate=6.170920297634174E-4]:6.556706104446E-1)[&rate=6.170920297634174E-4]:2.592898861462E-1)[&rate=6.170920297634174E-4]:4.852197887767E-1,((((110[&rate=6.170920297634174E-4]:5.010866264034E-1,105[&rate=6.170920297634174E-4]:4.791688181843E-1)[&rate=6.170920297634174E-4]:1.216553194631E-1,((((30[&rate=6.170920297634174E-4]:2.852479199052E-1,4[&rate=6.170920297634174E-4]:1.126451801792E-1)[&rate=6.170920297634174E-4]:3.792502320949E-1,117[&rate=6.170920297634174E-4]:5.521693848769E-1)[&rate=6.170920297634174E-4]:4.890523864919E-3,9[&rate=6.170920297634174E-4]:5.461010046321E-1)[&rate=6.170920297634174E-4]:4.405599358335E-2,113[&rate=6.170920297634174E-4]:5.983761762976E-1)[&rate=6.170920297634174E-4]:2.984522162365E-2)[&rate=6.170920297634174E-4]:2.408718093057E-2,(17[&rate=6.170920297634174E-4]:4.995144676578E-1,14[&rate=6.170920297634174E-4]:4.611583032741E-1)[&rate=6.170920297634174E-4]:1.911502755777E-1)[&rate=6.170920297634174E-4]:4.974965286428E-1,(((115[&rate=6.170920297634174E-4]:5.368557233208E-1,(13[&rate=6.170920297634174E-4]:4.557912245894E-1,19[&rate=6.170920297634174E-4]:4.941473889731E-1)[&rate=6.170920297634174E-4]:1.632562795533E-1)[&rate=6.170920297634174E-4]:1.241203888606E-1,((107[&rate=6.170920297634174E-4]:6.385189825388E-2,108[&rate=6.170920297634174E-4]:6.111217222652E-2)[&rate=6.170920297634174E-4]:5.563420349423E-1,((112[&rate=6.170920297634174E-4]:3.278851421572E-1,114[&rate=6.170920297634174E-4]:2.456933613354E-1)[&rate=6.170920297634174E-4]:1.252664134982E-1,109[&rate=6.170920297634174E-4]:4.50411829628E-1)[&rate=6.170920297634174E-4]:1.889601857599E-1)[&rate=6.170920297634174E-4]:1.01056151588E-1)[&rate=6.170920297634174E-4]:8.187326142512E-2,(116[&rate=6.170920297634174E-4]:5.548380398562E-1,((148[&rate=6.170920297634174E-4]:3.526207822727E-1,143[&rate=6.170920297634174E-4]:3.498810562454E-1)[&rate=6.170920297634174E-4]:1.406180376948E-1,((106[&rate=6.170920297634174E-4]:9.290868883621E-2,104[&rate=6.170920297634174E-4]:9.290868883621E-2)[&rate=6.170920297634174E-4]:1.991720294595E-1,(139[&rate=6.170920297634174E-4]:2.828138059797E-1,111[&rate=6.170920297634174E-4]:1.074713402263E-1)[&rate=6.170920297634174E-4]:2.010477342338E-1)[&rate=6.170920297634174E-4]:2.230759098909E-1)[&rate=6.170920297634174E-4]:9.995538427234E-2)[&rate=6.170920297634174E-4]:1.880113337503E-1)[&rate=6.170920297634174E-4]:3.247639530661E-1)[&rate=6.170920297634174E-4]:1.818820271879E-1)[&rate=6.170920297634174E-4]:6.487357324059E-3)[&rate=6.170920297634174E-4]:4.018736969615E-2,((3[&rate=6.170920297634174E-4]:4.111941982204E-1,18[&rate=6.170920297634174E-4]:5.26262691371E-1)[&rate=6.170920297634174E-4]:2.21790604177E-1,(((10[&rate=6.170920297634174E-4]:4.910545224193E-1,15[&rate=6.170920297634174E-4]:5.294106868027E-1)[&rate=6.170920297634174E-4]:1.021275562967E-1,6[&rate=6.170920297634174E-4]:5.767437225517E-1)[&rate=6.170920297634174E-4]:6.478221840031E-2,((((90[&rate=6.170920297634174E-4]:3.930669041373E-2,91[&rate=6.170920297634174E-4]:3.930669041373E-2)[&rate=6.170920297634174E-4]:4.103977935691E-2,92[&rate=6.170920297634174E-4]:8.034646977064E-2)[&rate=6.170920297634174E-4]:1.53510753341E-1,(87[&rate=6.170920297634174E-4]:2.037219999058E-1,((85[&rate=6.170920297634174E-4]:1.196685587617E-1,86[&rate=6.170920297634174E-4]:1.196685587617E-1)[&rate=6.170920297634174E-4]:3.194403536365E-2,((84[&rate=6.170920297634174E-4]:8.486904362676E-3,93[&rate=6.170920297634174E-4]:2.218553449969E-2)[&rate=6.170920297634174E-4]:9.959072026741E-2,83[&rate=6.170920297634174E-4]:1.080776246301E-1)[&rate=6.170920297634174E-4]:4.353496949525E-2)[&rate=6.170920297634174E-4]:5.210940578051E-2)[&rate=6.170920297634174E-4]:1.643659306878E-2)[&rate=6.170920297634174E-4]:9.660778819201E-2,(89[&rate=6.170920297634174E-4]:1.626688014781E-2,88[&rate=6.170920297634174E-4]:2.568250010791E-3)[&rate=6.170920297634174E-4]:3.141981311558E-1)[&rate=6.170920297634174E-4]:8.12430792662E-1)[&rate=6.170920297634174E-4]:4.351365596595E-2)[&rate=6.170920297634174E-4]:6.686647305383E-1)[&rate=6.170920297634174E-4]:8.763509651257E-1,101[&rate=6.170920297634174E-4]:1.175260772034E0)[&rate=6.170920297634174E-4]:1.151227466589E-1,((100[&rate=6.170920297634174E-4]:6.801389910607E-2,94[&rate=6.170920297634174E-4]:6.801389910607E-2)[&rate=6.170920297634174E-4]:1.358579421629E-1,95[&rate=6.170920297634174E-4]:2.88571294821E-1)[&rate=6.170920297634174E-4]:1.67992327173E-1)[&rate=6.170920297634174E-4]:3.70472269435E-2,98[&rate=6.170920297634174E-4]:4.826818871888E-1)[&rate=6.170920297634174E-4]:2.565453601403E-2)[&rate=6.170920297634174E-4]:1.494062291445E-2,(96[&rate=6.170920297634174E-4]:2.604409878474E-1,99[&rate=6.170920297634174E-4]:2.959601135302E-1)[&rate=6.170920297634174E-4]:2.491748560843E-1)[&rate=6.170920297634174E-4]:9.652092791807E-2,((39[&rate=6.170920297634174E-4]:3.231590013213E-1,(2[&rate=6.170920297634174E-4]:6.356544408767E-1,(31[&rate=6.170920297634174E-4]:8.099019643694E-1,((26[&rate=6.170920297634174E-4]:6.05835097848E-1,(7[&rate=6.170920297634174E-4]:9.69096866565E-2,8[&rate=6.170920297634174E-4]:9.69096866565E-2)[&rate=6.170920297634174E-4]:4.02076096123E-1)[&rate=6.170920297634174E-4]:1.063688974913E-1,(22[&rate=6.170920297634174E-4]:2.774521756101E-1,27[&rate=6.170920297634174E-4]:2.938905317744E-1)[&rate=6.170920297634174E-4]:4.237929156195E-1)[&rate=6.170920297634174E-4]:5.386235259173E-2)[&rate=6.170920297634174E-4]:5.314973678138E-2)[&rate=6.170920297634174E-4]:1.644230363274E0)[&rate=6.170920297634174E-4]:3.3936536703E-2,(146[&rate=6.170920297634174E-4]:4.657464231996E-1,16[&rate=6.170920297634174E-4]:2.431020770082E0)[&rate=6.170920297634174E-4]:1.156769405961E-2)[&rate=6.170920297634174E-4]:1.342871354647E-1)[&rate=6.170920297634174E-4]:3.442230656249E-2)[&rate=6.170920297634174E-4]:1.270822582735E-2,40[&rate=6.170920297634174E-4]:5.385132058789E-1)[&rate=6.170920297634174E-4]:2.336377825232E-1)[&rate=6.170920297634174E-4]:3.438045921397E-1,(((35[&rate=6.170920297634174E-4]:1.08800796569E-1,121[&rate=6.170920297634174E-4]:2.234828193829E0)[&rate=6.170920297634174E-4]:4.691721370084E-2,36[&rate=6.170920297634174E-4]:2.022933527356E-1)[&rate=6.170920297634174E-4]:8.271855536106E-2,((((45[&rate=6.170920297634174E-4]:5.436492228951E-1,47[&rate=6.170920297634174E-4]:5.518459442064E-1)[&rate=6.170920297634174E-4]:1.73103620153E-1,(((50[&rate=6.170920297634174E-4]:4.12258027555E-1,49[&rate=6.170920297634174E-4]:4.12258027555E-1)[&rate=6.170920297634174E-4]:7.829907919052E-2,(51[&rate=6.170920297634174E-4]:4.307730664499E-1,44[&rate=6.170920297634174E-4]:4.526309899472E-1)[&rate=6.170920297634174E-4]:6.524852116982E-2)[&rate=6.170920297634174E-4]:1.211659165855E-1,((((41[&rate=6.170920297634174E-4]:2.09540477903E-1,48[&rate=6.170920297634174E-4]:2.532563248974E-1)[&rate=6.170920297634174E-4]:5.492308053324E-2,42[&rate=6.170920297634174E-4]:2.699280393105E-1)[&rate=6.170920297634174E-4]:1.914004421933E-1,46[&rate=6.170920297634174E-4]:5.105088093725E-1)[&rate=6.170920297634174E-4]:5.859395414248E-2,43[&rate=6.170920297634174E-4]:5.69102763515E-1)[&rate=6.170920297634174E-4]:7.540714506177E-2)[&rate=6.170920297634174E-4]:8.043965578274E-2)[&rate=6.170920297634174E-4]:1.407098593778E-1,(((65[&rate=6.170920297634174E-4]:1.99289076748E-1,(60[&rate=6.170920297634174E-4]:1.972084573346E-1,(62[&rate=6.170920297634174E-4]:2.626938237806E-1,64[&rate=6.170920297634174E-4]:2.215979333696E-1)[&rate=6.170920297634174E-4]:1.262954554717E-1)[&rate=6.170920297634174E-4]:2.08061941343E-3)[&rate=6.170920297634174E-4]:1.282309735244E-1,(61[&rate=6.170920297634174E-4]:3.509407839299E-1,63[&rate=6.170920297634174E-4]:3.098448935189E-1)[&rate=6.170920297634174E-4]:1.683600882602E-1)[&rate=6.170920297634174E-4]:8.844852264808E-1,(((69[&rate=6.170920297634174E-4]:6.780281864505E-1,118[&rate=6.170920297634174E-4]:6.670692823408E-1)[&rate=6.170920297634174E-4]:7.354462393119E-3,((129[&rate=6.170920297634174E-4]:1.089541949712E-1,132[&rate=6.170920297634174E-4]:1.116939209985E-1)[&rate=6.170920297634174E-4]:9.451742293207E-2,(130[&rate=6.170920297634174E-4]:1.237869859351E-1,131[&rate=6.170920297634174E-4]:1.265267119625E-1)[&rate=6.170920297634174E-4]:7.96846319681E-2)[&rate=6.170920297634174E-4]:3.339658254608E-1)[&rate=6.170920297634174E-4]:7.141822731155E-1,128[&rate=6.170920297634174E-4]:1.248879990452E0)[&rate=6.170920297634174E-4]:1.518008082158E-2)[&rate=6.170920297634174E-4]:3.667988434435E-1)[&rate=6.170920297634174E-4]:9.461739837581E-2,127[&rate=6.170920297634174E-4]:2.763832477476E0)[&rate=6.170920297634174E-4]:4.172737582563E-2)[&rate=6.170920297634174E-4]:2.068475574663E-1)[&rate=6.170920297634174E-4]:2.360566625354E-2)[&rate=6.170920297634174E-4]:1.093181320093E-1,((67[&rate=6.170920297634174E-4]:1.040750952507E-1,(122[&rate=6.170920297634174E-4]:2.766564476214E-1,(124[&rate=6.170920297634174E-4]:2.156841465316E-1,123[&rate=6.170920297634174E-4]:2.184163869687E-1)[&rate=6.170920297634174E-4]:5.824006065261E-2)[&rate=6.170920297634174E-4]:3.2869119797E-1)[&rate=6.170920297634174E-4]:1.359292061426E-1,((126[&rate=6.170920297634174E-4]:1.140310388909E0,(119[&rate=6.170920297634174E-4]:1.864035326473E0,(120[&rate=6.170920297634174E-4]:7.47466860605E-1,((138[&rate=6.170920297634174E-4]:2.462509673577E-1,136[&rate=6.170920297634174E-4]:1.147441180425E-1)[&rate=6.170920297634174E-4]:2.998986994751E-1,135[&rate=6.170920297634174E-4]:3.461496668328E-1)[&rate=6.170920297634174E-4]:1.492623992517E-1)[&rate=6.170920297634174E-4]:1.02067805491E0)[&rate=6.170920297634174E-4]:6.19775850797E-2)[&rate=6.170920297634174E-4]:2.87176928397E-1,66[&rate=6.170920297634174E-4]:1.803131276213E-1)[&rate=6.170920297634174E-4]:5.969117377193E-2)[&rate=6.170920297634174E-4]:3.382036199668E-1)[&rate=6.170920297634174E-4]:2.945529912624E-1)[&rate=6.170920297634174E-4]:1.740454105061E-2,33[&rate=6.170920297634174E-4]:1.071339887857E-2)[&rate=6.170920297634174E-4]:2.487281296335E-2,32[&rate=6.170920297634174E-4]:3.010675978721E-2);
tree STATE_86760000 [&joint=-20980.36035985845,lnP=-20980.36035985845] = [&R] (((38[&rate=5.3499082876215E-4]:1.05400202957E0,((40[&rate=5.3499082876215E-4]:7.512128301167E-1,(((146[&rate=5.3499082876215E-4]:6.589235478347E-1,((2[&rate=5.3499082876215E-4]:1.053847520442E0,((26[&rate=5.3499082876215E-4]:6.669622193421E-1,(7[&rate=5.3499082876215E-4]:2.188472907103E-1,8[&rate=5.3499082876215E-4]:2.188472907103E-1)[&rate=5.3499082876215E-4]:3.412656135632E-1)[&rate=5.3499082876215E-4]:2.094549690837E-1,((22[&rate=5.3499082876215E-4]:5.373981364285E-1,27[&rate=5.3499082876215E-4]:5.538364925929E-1)[&rate=5.3499082876215E-4]:2.083471028413E-1,31[&rate=5.3499082876215E-4]:8.005397598179E-1)[&rate=5.3499082876215E-4]:1.197130450462E-1)[&rate=5.3499082876215E-4]:3.60991975852E-1)[&rate=5.3499082876215E-4]:1.383592022842E0,((((((145[&rate=5.3499082876215E-4]:4.443452094105E-2,141[&rate=5.3499082876215E-4]:4.169479491347E-2)[&rate=5.3499082876215E-4]:4.219782012488E-1,144[&rate=5.3499082876215E-4]:4.609332701349E-1)[&rate=5.3499082876215E-4]:2.229186609571E-1,142[&rate=5.3499082876215E-4]:6.893313831469E-1)[&rate=5.3499082876215E-4]:9.540554693191E-1,(((((105[&rate=5.3499082876215E-4]:4.240150986142E-1,110[&rate=5.3499082876215E-4]:4.459329068333E-1)[&rate=5.3499082876215E-4]:1.295775205033E-1,((30[&rate=5.3499082876215E-4]:2.378187303043E-1,4[&rate=5.3499082876215E-4]:6.521599057826E-2)[&rate=5.3499082876215E-4]:3.23155252762E-1,9[&rate=5.3499082876215E-4]:4.376863118333E-1)[&rate=5.3499082876215E-4]:1.350843894759E-1)[&rate=5.3499082876215E-4]:8.980578689971E-2,(117[&rate=5.3499082876215E-4]:5.793034303707E-1,(113[&rate=5.3499082876215E-4]:5.2993887782E-1,(17[&rate=5.3499082876215E-4]:2.990859095753E-1,14[&rate=5.3499082876215E-4]:2.607297451916E-1)[&rate=5.3499082876215E-4]:2.692091326284E-1)[&rate=5.3499082876215E-4]:4.662482652309E-2)[&rate=5.3499082876215E-4]:9.423196194794E-2)[&rate=5.3499082876215E-4]:5.761743222821E-1,((115[&rate=5.3499082876215E-4]:8.81175662437E-1,((13[&rate=5.3499082876215E-4]:6.194751600943E-1,19[&rate=5.3499082876215E-4]:6.57831324478E-1)[&rate=5.3499082876215E-4]:3.237085348243E-1,(108[&rate=5.3499082876215E-4]:6.327100049678E-1,((107[&rate=5.3499082876215E-4]:4.589945016931E-1,109[&rate=5.3499082876215E-4]:4.781725838849E-1)[&rate=5.3499082876215E-4]:3.84730299957E-3,(112[&rate=5.3499082876215E-4]:3.829226993822E-1,114[&rate=5.3499082876215E-4]:3.007309185604E-1)[&rate=5.3499082876215E-4]:1.018369135296E-1)[&rate=5.3499082876215E-4]:1.726079263025E-1)[&rate=5.3499082876215E-4]:2.858161557043E-1)[&rate=5.3499082876215E-4]:2.018374834034E-2)[&rate=5.3499082876215E-4]:2.363912092392E-1,((116[&rate=5.3499082876215E-4]:5.026336059901E-1,(104[&rate=5.3499082876215E-4]:4.371118174248E-1,((111[&rate=5.3499082876215E-4]:2.055780336951E-1,106[&rate=5.3499082876215E-4]:1.891396775307E-1)[&rate=5.3499082876215E-4]:1.204245099031E-1,139[&rate=5.3499082876215E-4]:5.013450093516E-1)[&rate=5.3499082876215E-4]:1.275476299909E-1)[&rate=5.3499082876215E-4]:1.257957611681E-1)[&rate=5.3499082876215E-4]:2.532628330753E-1,(148[&rate=5.3499082876215E-4]:5.330820904269E-1,143[&rate=5.3499082876215E-4]:5.303423643995E-1)[&rate=5.3499082876215E-4]:2.611705130222E-1)[&rate=5.3499082876215E-4]:3.616704326109E-1)[&rate=5.3499082876215E-4]:4.721133607503E-2)[&rate=5.3499082876215E-4]:1.871331864645E-1,((102[&rate=5.3499082876215E-4]:1.584396951175E-1,(((25[&rate=5.3499082876215E-4]:2.584069903898E-1,20[&rate=5.3499082876215E-4]:2.392289081981E-1)[&rate=5.3499082876215E-4]:3.332790897699E-1,23[&rate=5.3499082876215E-4]:5.807271760501E-1)[&rate=5.3499082876215E-4]:2.147699194687E-1,(11[&rate=5.3499082876215E-4]:5.386420108996E-1,140[&rate=5.3499082876215E-4]:5.194639287079E-1)[&rate=5.3499082876215E-4]:1.7192357777E-1)[&rate=5.3499082876215E-4]:5.136275311054E-1)[&rate=5.3499082876215E-4]:1.348803669681E-1,((1[&rate=5.3499082876215E-4]:1.728261542314E-1,(21[&rate=5.3499082876215E-4]:7.277490058048E-1,28[&rate=5.3499082876215E-4]:7.524065400513E-1)[&rate=5.3499082876215E-4]:2.067209840431E-1)[&rate=5.3499082876215E-4]:1.874722305913E-1,24[&rate=5.3499082876215E-4]:1.141120302631E0)[&rate=5.3499082876215E-4]:3.13843595071E-1)[&rate=5.3499082876215E-4]:6.681051021254E-2)[&rate=5.3499082876215E-4]:3.668093770204E-2)[&rate=5.3499082876215E-4]:1.667473558887E-1,((((10[&rate=5.3499082876215E-4]:4.811978468088E-1,15[&rate=5.3499082876215E-4]:5.195540111923E-1)[&rate=5.3499082876215E-4]:1.214372199104E-1,(6[&rate=5.3499082876215E-4]:5.591965799158E-1,18[&rate=5.3499082876215E-4]:6.22210278546E-1)[&rate=5.3499082876215E-4]:2.700013063903E-2)[&rate=5.3499082876215E-4]:1.926699884244E-1,3[&rate=5.3499082876215E-4]:7.268119044588E-1)[&rate=5.3499082876215E-4]:1.439886850213E-1,((((90[&rate=5.3499082876215E-4]:9.742883155473E-2,91[&rate=5.3499082876215E-4]:9.742883155473E-2)[&rate=5.3499082876215E-4]:8.452351667151E-2,92[&rate=5.3499082876215E-4]:1.819523482262E-1)[&rate=5.3499082876215E-4]:1.521218656404E-1,(87[&rate=5.3499082876215E-4]:2.081288064499E-1,((83[&rate=5.3499082876215E-4]:1.307058691455E-1,(86[&rate=5.3499082876215E-4]:6.329371609415E-2,85[&rate=5.3499082876215E-4]:6.329371609415E-2)[&rate=5.3499082876215E-4]:6.741215305131E-2)[&rate=5.3499082876215E-4]:4.517242335198E-2,(84[&rate=5.3499082876215E-4]:5.590340544726E-2,93[&rate=5.3499082876215E-4]:6.960203558427E-2)[&rate=5.3499082876215E-4]:1.199748870502E-1)[&rate=5.3499082876215E-4]:3.225051395246E-2)[&rate=5.3499082876215E-4]:1.122467772798E-1)[&rate=5.3499082876215E-4]:2.587787051819E-1,(89[&rate=5.3499082876215E-4]:2.511837694587E-1,88[&rate=5.3499082876215E-4]:2.374851393217E-1)[&rate=5.3499082876215E-4]:3.416691495898E-1)[&rate=5.3499082876215E-4]:8.313723279657E-1)[&rate=5.3499082876215E-4]:6.900185503814E-1)[&rate=5.3499082876215E-4]:7.719685954927E-1,101[&rate=5.3499082876215E-4]:1.330048009327E0)[&rate=5.3499082876215E-4]:1.238298901221E-1)[&rate=5.3499082876215E-4]:5.799122814485E-2)[&rate=5.3499082876215E-4]:1.504385287947E-2,(97[&rate=5.3499082876215E-4]:2.879192900115E-1,39[&rate=5.3499082876215E-4]:3.589575413777E-1)[&rate=5.3499082876215E-4]:1.947912801015E-1)[&rate=5.3499082876215E-4]:1.322915520461E-1,(16[&rate=5.3499082876215E-4]:2.729963780004E0,147[&rate=5.3499082876215E-4]:7.018479030669E-1)[&rate=5.3499082876215E-4]:4.156951963873E-2)[&rate=5.3499082876215E-4]:6.517245659136E-2)[&rate=5.3499082876215E-4]:9.630769175136E-2,((98[&rate=5.3499082876215E-4]:6.795938051986E-1,(96[&rate=5.3499082876215E-4]:5.579537545921E-1,99[&rate=5.3499082876215E-4]:5.93472880275E-1)[&rate=5.3499082876215E-4]:1.079788484208E-1)[&rate=5.3499082876215E-4]:2.357111095086E-1,((94[&rate=5.3499082876215E-4]:2.525314125165E-1,100[&rate=5.3499082876215E-4]:2.525314125165E-1)[&rate=5.3499082876215E-4]:2.483718683712E-1,95[&rate=5.3499082876215E-4]:5.856027344397E-1)[&rate=5.3499082876215E-4]:3.406311420162E-1)[&rate=5.3499082876215E-4]:6.063090770717E-2)[&rate=5.3499082876215E-4]:2.747875186315E-1)[&rate=5.3499082876215E-4]:6.176401802456E-1,(((127[&rate=5.3499082876215E-4]:2.63439190759E0,(35[&rate=5.3499082876215E-4]:3.78376892245E-2,121[&rate=5.3499082876215E-4]:2.163865086485E0)[&rate=5.3499082876215E-4]:2.943093069413E-2)[&rate=5.3499082876215E-4]:1.825701457988E-2,36[&rate=5.3499082876215E-4]:1.321009769643E-1)[&rate=5.3499082876215E-4]:5.432657988323E-1,(((118[&rate=5.3499082876215E-4]:6.897674764306E-1,(((132[&rate=5.3499082876215E-4]:5.891870919147E-2,(131[&rate=5.3499082876215E-4]:4.703175441425E-2,130[&rate=5.3499082876215E-4]:4.42920283869E-2)[&rate=5.3499082876215E-4]:1.188695477721E-2)[&rate=5.3499082876215E-4]:1.842442180481E-1,129[&rate=5.3499082876215E-4]:2.404232012122E-1)[&rate=5.3499082876215E-4]:3.077005802125E-1,69[&rate=5.3499082876215E-4]:6.960689869043E-1)[&rate=5.3499082876215E-4]:4.657393636038E-3)[&rate=5.3499082876215E-4]:9.575315890343E-1,(((65[&rate=5.3499082876215E-4]:2.083264965885E-1,((62[&rate=5.3499082876215E-4]:3.244491725707E-1,60[&rate=5.3499082876215E-4]:1.32668350653E-1)[&rate=5.3499082876215E-4]:5.652436580071E-3,64[&rate=5.3499082876215E-4]:2.890057187398E-1)[&rate=5.3499082876215E-4]:7.000570935545E-2)[&rate=5.3499082876215E-4]:3.227079330845E-1,(61[&rate=5.3499082876215E-4]:6.067285424611E-2,63[&rate=5.3499082876215E-4]:1.957696383506E-2)[&rate=5.3499082876215E-4]:6.621423973446E-1)[&rate=5.3499082876215E-4]:7.48561927246E-1,128[&rate=5.3499082876215E-4]:1.331651151439E0)[&rate=5.3499082876215E-4]:1.759218866282E-1)[&rate=5.3499082876215E-4]:1.390721381336E-1,(((((46[&rate=5.3499082876215E-4]:5.132971230563E-1,((48[&rate=5.3499082876215E-4]:2.361426756803E-1,41[&rate=5.3499082876215E-4]:1.924268286859E-1)[&rate=5.3499082876215E-4]:9.654924993518E-2,42[&rate=5.3499082876215E-4]:2.944405594953E-1)[&rate=5.3499082876215E-4]:1.696762356922E-1)[&rate=5.3499082876215E-4]:9.895154593321E-3,43[&rate=5.3499082876215E-4]:5.231922776496E-1)[&rate=5.3499082876215E-4]:8.755074376589E-2,(47[&rate=5.3499082876215E-4]:4.688194824887E-1,44[&rate=5.3499082876215E-4]:4.633550016144E-1)[&rate=5.3499082876215E-4]:1.419235389268E-1)[&rate=5.3499082876215E-4]:2.495003756896E-2,(51[&rate=5.3499082876215E-4]:5.9460419147E-1,(50[&rate=5.3499082876215E-4]:5.438250016507E-1,49[&rate=5.3499082876215E-4]:5.438250016507E-1)[&rate=5.3499082876215E-4]:4.531470894499E-2)[&rate=5.3499082876215E-4]:1.376646314296E-2)[&rate=5.3499082876215E-4]:7.722896524569E-2,45[&rate=5.3499082876215E-4]:7.047253029187E-1)[&rate=5.3499082876215E-4]:1.685236609912E-1)[&rate=5.3499082876215E-4]:5.109133804172E-1)[&rate=5.3499082876215E-4]:4.404853299698E-1)[&rate=5.3499082876215E-4]:1.06225331165E-1,((((66[&rate=5.3499082876215E-4]:5.592872994292E-1,(119[&rate=5.3499082876215E-4]:2.044739042739E0,(126[&rate=5.3499082876215E-4]:1.041387262339E0,(120[&rate=5.3499082876215E-4]:7.47103111787E-1,((138[&rate=5.3499082876215E-4]:1.664850653711E-1,136[&rate=5.3499082876215E-4]:3.497821605586E-2)[&rate=5.3499082876215E-4]:4.151577118802E-1,135[&rate=5.3499082876215E-4]:3.816427772512E-1)[&rate=5.3499082876215E-4]:1.134055400152E-1)[&rate=5.3499082876215E-4]:9.840962622365E-1)[&rate=5.3499082876215E-4]:2.176492577566E-1)[&rate=5.3499082876215E-4]:5.474249690189E-1)[&rate=5.3499082876215E-4]:3.97532886851E-2,(67[&rate=5.3499082876215E-4]:4.032881091282E-1,(122[&rate=5.3499082876215E-4]:6.123436579625E-1,(124[&rate=5.3499082876215E-4]:2.70559775214E-1,123[&rate=5.3499082876215E-4]:2.732920156512E-1)[&rate=5.3499082876215E-4]:3.390516423114E-1)[&rate=5.3499082876215E-4]:2.922170015064E-1)[&rate=5.3499082876215E-4]:1.95752478986E-1)[&rate=5.3499082876215E-4]:3.943213912425E-1,(((59[&rate=5.3499082876215E-4]:6.93873707321E-1,((56[&rate=5.3499082876215E-4]:3.58429953004E-1,55[&rate=5.3499082876215E-4]:3.58429953004E-1)[&rate=5.3499082876215E-4]:1.310677094533E-1,((57[&rate=5.3499082876215E-4]:3.82051490587E-1,(54[&rate=5.3499082876215E-4]:1.739182912778E-1,58[&rate=5.3499082876215E-4]:2.312953404581E-1)[&rate=5.3499082876215E-4]:1.671495927519E-1)[&rate=5.3499082876215E-4]:5.946189901352E-2,37[&rate=5.3499082876215E-4]:4.770325152836E-1)[&rate=5.3499082876215E-4]:5.891323460541E-2)[&rate=5.3499082876215E-4]:1.961793235522E-1)[&rate=5.3499082876215E-4]:4.523425309078E-1,68[&rate=5.3499082876215E-4]:1.09703591036E0)[&rate=5.3499082876215E-4]:3.415486648353E-1,(125[&rate=5.3499082876215E-4]:1.243964623441E0,(((((75[&rate=5.3499082876215E-4]:4.170170745544E-1,(70[&rate=5.3499082876215E-4]:2.092589151564E-1,(76[&rate=5.3499082876215E-4]:2.417024777057E-1,74[&rate=5.3499082876215E-4]:2.417024777057E-1)[&rate=5.3499082876215E-4]:5.912601834082E-3)[&rate=5.3499082876215E-4]:1.694019950146E-1)[&rate=5.3499082876215E-4]:2.887650616607E-1,(71[&rate=5.3499082876215E-4]:5.962160983469E-1,((81[&rate=5.3499082876215E-4]:1.87397995182E-1,80[&rate=5.3499082876215E-4]:1.87397995182E-1)[&rate=5.3499082876215E-4]:2.370019796963E-1,((73[&rate=5.3499082876215E-4]:3.360362612336E-1,77[&rate=5.3499082876215E-4]:3.305568091789E-1)[&rate=5.3499082876215E-4]:9.84476366843E-2,(((78[&rate=5.3499082876215E-4]:2.460837599271E-2,72[&rate=5.3499082876215E-4]:2.690567773397E-3)[&rate=5.3499082876215E-4]:9.274357257268E-2,79[&rate=5.3499082876215E-4]:1.173519485654E-1)[&rate=5.3499082876215E-4]:2.360543388058E-1,82[&rate=5.3499082876215E-4]:3.616254654533E-1)[&rate=5.3499082876215E-4]:3.998172013586E-2)[&rate=5.3499082876215E-4]:3.92311454535E-2)[&rate=5.3499082876215E-4]:1.909942056603E-1)[&rate=5.3499082876215E-4]:4.107288718342E-2)[&rate=5.3499082876215E-4]:7.476484511045E-1,(134[&rate=5.3499082876215E-4]:7.463316088381E-1,(137[&rate=5.3499082876215E-4]:7.882986793985E-1,133[&rate=5.3499082876215E-4]:7.472027889875E-1)[&rate=5.3499082876215E-4]:2.926580615174E-2)[&rate=5.3499082876215E-4]:7.125784305365E-1)[&rate=5.3499082876215E-4]:4.266246117842E-2,((103[&rate=5.3499082876215E-4]:6.431842029451E-1,((12[&rate=5.3499082876215E-4]:1.895782696563E-1,5[&rate=5.3499082876215E-4]:1.512221052728E-1)[&rate=5.3499082876215E-4]:3.65743318516E-1,29[&rate=5.3499082876215E-4]:6.621709032408E-1)[&rate=5.3499082876215E-4]:2.138900120331E-1)[&rate=5.3499082876215E-4]:1.624480546548E0,52[&rate=5.3499082876215E-4]:6.033710149322E-1)[&rate=5.3499082876215E-4]:1.544556962651E-1)[&rate=5.3499082876215E-4]:1.465373981978E-2,53[&rate=5.3499082876215E-4]:7.642837297057E-1)[&rate=5.3499082876215E-4]:6.900634073969E-1)[&rate=5.3499082876215E-4]:3.612866184205E-1)[&rate=5.3499082876215E-4]:1.024980419339E-1)[&rate=5.3499082876215E-4]:9.031144104301E-2,((33[&rate=5.3499082876215E-4]:7.820249041558E-2,34[&rate=5.3499082876215E-4]:9.464084657995E-2)[&rate=5.3499082876215E-4]:8.602520174013E-2,32[&rate=5.3499082876215E-4]:1.58748240101E-1)[&rate=5.3499082876215E-4]:3.999367344961E-2)[&rate=5.3499082876215E-4]:9.182867406581E-2);
tree STATE_86850000 [&joint=-20947.779029483285,lnP=-20947.779029483285] = [&R] (((32[&rate=6.022855947177212E-4]:9.178000786524E-3,34[&rate=6.022855947177212E-4]:3.109580900561E-2)[&rate=6.022855947177212E-4]:2.381256371156E-2,33[&rate=6.022855947177212E-4]:3.847001655279E-2)[&rate=6.022855947177212E-4]:5.189281571648E-2,(((38[&rate=6.022855947177212E-4]:6.068253093958E-1,((((99[&rate=6.022855947177212E-4]:5.265731368941E-1,96[&rate=6.022855947177212E-4]:4.910540112112E-1)[&rate=6.022855947177212E-4]:1.381978607281E-1,((((((((89[&rate=6.022855947177212E-4]:2.168291755858E-1,88[&rate=6.022855947177212E-4]:2.031305454488E-1)[&rate=6.022855947177212E-4]:9.580976533328E-2,87[&rate=6.022855947177212E-4]:2.989403107821E-1)[&rate=6.022855947177212E-4]:6.746433540207E-2,(((90[&rate=6.022855947177212E-4]:9.998877610682E-2,91[&rate=6.022855947177212E-4]:9.998877610682E-2)[&rate=6.022855947177212E-4]:5.94332102262E-2,92[&rate=6.022855947177212E-4]:1.59421986333E-1)[&rate=6.022855947177212E-4]:1.350303143809E-1,(86[&rate=6.022855947177212E-4]:1.234930836797E-1,((85[&rate=6.022855947177212E-4]:8.810560959376E-2,(84[&rate=6.022855947177212E-4]:5.061735753095E-2,93[&rate=6.022855947177212E-4]:6.431598766797E-2)[&rate=6.022855947177212E-4]:3.74882520628E-2)[&rate=6.022855947177212E-4]:3.192822426552E-3,83[&rate=6.022855947177212E-4]:9.129843202031E-2)[&rate=6.022855947177212E-4]:3.219465165937E-2)[&rate=6.022855947177212E-4]:1.572605868972E-1)[&rate=6.022855947177212E-4]:8.565097560721E-2)[&rate=6.022855947177212E-4]:1.118696051923E0,3[&rate=6.022855947177212E-4]:9.453746707101E-1)[&rate=6.022855947177212E-4]:1.953936963258E-2,(((10[&rate=6.022855947177212E-4]:3.294290670562E-1,15[&rate=6.022855947177212E-4]:3.677852314397E-1)[&rate=6.022855947177212E-4]:1.195338296138E-1,18[&rate=6.022855947177212E-4]:4.955382391358E-1)[&rate=6.022855947177212E-4]:2.534678965854E-1,6[&rate=6.022855947177212E-4]:6.859924370911E-1)[&rate=6.022855947177212E-4]:3.30976397772E-1)[&rate=6.022855947177212E-4]:2.802283131182E-1,((102[&rate=6.022855947177212E-4]:2.731912802906E-2,((((25[&rate=6.022855947177212E-4]:5.473390453909E-1,20[&rate=6.022855947177212E-4]:5.281609631992E-1)[&rate=6.022855947177212E-4]:1.02249440952E-1,23[&rate=6.022855947177212E-4]:6.386295822333E-1)[&rate=6.022855947177212E-4]:1.263036039017E-1,(11[&rate=6.022855947177212E-4]:5.908541932408E-1,140[&rate=6.022855947177212E-4]:5.716761110491E-1)[&rate=6.022855947177212E-4]:8.914748604497E-2)[&rate=6.022855947177212E-4]:2.859765580566E-1,(24[&rate=6.022855947177212E-4]:9.375149922447E-1,((21[&rate=6.022855947177212E-4]:7.89234833776E-1,28[&rate=6.022855947177212E-4]:8.138923680224E-1)[&rate=6.022855947177212E-4]:4.251232691265E-2,1[&rate=6.022855947177212E-4]:7.010332507212E-2)[&rate=6.022855947177212E-4]:8.65897493644E-2)[&rate=6.022855947177212E-4]:1.243536560565E-1)[&rate=6.022855947177212E-4]:1.270943153442E-1)[&rate=6.022855947177212E-4]:9.343636633999E-2,(((144[&rate=6.022855947177212E-4]:1.283121231639E-1,(145[&rate=6.022855947177212E-4]:1.117144266104E-1,141[&rate=6.022855947177212E-4]:1.089747005828E-1)[&rate=6.022855947177212E-4]:2.207714860846E-2)[&rate=6.022855947177212E-4]:3.860213890392E-1,142[&rate=6.022855947177212E-4]:5.19812964258E-1)[&rate=6.022855947177212E-4]:6.650935338892E-1,((((105[&rate=6.022855947177212E-4]:3.731283218E-1,(117[&rate=6.022855947177212E-4]:1.284183906648E-1,110[&rate=6.022855947177212E-4]:1.201992125825E-1)[&rate=6.022855947177212E-4]:2.748469174366E-1)[&rate=6.022855947177212E-4]:2.374125133224E-1,(113[&rate=6.022855947177212E-4]:5.824486689427E-1,(9[&rate=6.022855947177212E-4]:4.864690936743E-1,(30[&rate=6.022855947177212E-4]:2.527391893445E-1,4[&rate=6.022855947177212E-4]:8.013644961849E-2)[&rate=6.022855947177212E-4]:3.570175755627E-1)[&rate=6.022855947177212E-4]:8.776039718637E-2)[&rate=6.022855947177212E-4]:5.548942645353E-2)[&rate=6.022855947177212E-4]:7.051634806473E-2,(17[&rate=6.022855947177212E-4]:6.278469388585E-1,14[&rate=6.022855947177212E-4]:5.894907744749E-1)[&rate=6.022855947177212E-4]:1.189636689861E-1)[&rate=6.022855947177212E-4]:2.30535504685E-1,((((107[&rate=6.022855947177212E-4]:1.76162271835E-1,108[&rate=6.022855947177212E-4]:1.734225458076E-1)[&rate=6.022855947177212E-4]:4.017304696756E-1,((114[&rate=6.022855947177212E-4]:3.220650503991E-1,109[&rate=6.022855947177212E-4]:4.015171051936E-1)[&rate=6.022855947177212E-4]:1.10098617277E-2,112[&rate=6.022855947177212E-4]:4.152666929487E-1)[&rate=6.022855947177212E-4]:1.84543856781E-1)[&rate=6.022855947177212E-4]:2.865691122415E-1,(((148[&rate=6.022855947177212E-4]:2.854329140604E-1,143[&rate=6.022855947177212E-4]:2.826931880331E-1)[&rate=6.022855947177212E-4]:3.877392692841E-1,(((106[&rate=6.022855947177212E-4]:5.433117872E-2,111[&rate=6.022855947177212E-4]:7.076953488438E-2)[&rate=6.022855947177212E-4]:1.651578783627E-1,104[&rate=6.022855947177212E-4]:2.194890570828E-1)[&rate=6.022855947177212E-4]:3.566092459948E-2,139[&rate=6.022855947177212E-4]:4.469308036E-1)[&rate=6.022855947177212E-4]:4.399400098814E-1)[&rate=6.022855947177212E-4]:5.808706642242E-2,116[&rate=6.022855947177212E-4]:6.929030853833E-1)[&rate=6.022855947177212E-4]:1.11284795766E-1)[&rate=6.022855947177212E-4]:2.569049108804E-2,(115[&rate=6.022855947177212E-4]:6.578172302416E-1,(13[&rate=6.022855947177212E-4]:4.897120632737E-1,19[&rate=6.022855947177212E-4]:5.280682276574E-1)[&rate=6.022855947177212E-4]:2.502969477898E-1)[&rate=6.022855947177212E-4]:1.720611419957E-1)[&rate=6.022855947177212E-4]:2.691979508674E-2)[&rate=6.022855947177212E-4]:7.3313810275E-2)[&rate=6.022855947177212E-4]:1.824243386877E-1)[&rate=6.022855947177212E-4]:1.271265851192E-1)[&rate=6.022855947177212E-4]:5.423514036775E-1,101[&rate=6.022855947177212E-4]:7.847540311108E-1)[&rate=6.022855947177212E-4]:6.756249276749E-1,(98[&rate=6.022855947177212E-4]:5.751073041157E-1,(95[&rate=6.022855947177212E-4]:3.858149932451E-1,(100[&rate=6.022855947177212E-4]:9.0951153861E-2,94[&rate=6.022855947177212E-4]:9.0951153861E-2)[&rate=6.022855947177212E-4]:2.101643858321E-1)[&rate=6.022855947177212E-4]:2.002212726193E-1)[&rate=6.022855947177212E-4]:4.052279622244E-2)[&rate=6.022855947177212E-4]:2.728297378685E-2)[&rate=6.022855947177212E-4]:4.764935287658E-2,(40[&rate=6.022855947177212E-4]:5.439933622519E-1,39[&rate=6.022855947177212E-4]:5.439933622519E-1)[&rate=6.022855947177212E-4]:1.815376420336E-2)[&rate=6.022855947177212E-4]:2.046550850079E-2,(147[&rate=6.022855947177212E-4]:5.817811547923E-1,(97[&rate=6.022855947177212E-4]:4.517184366773E-1,((146[&rate=6.022855947177212E-4]:4.769010496012E-1,(((22[&rate=6.022855947177212E-4]:4.235512164538E-1,27[&rate=6.022855947177212E-4]:4.399895726181E-1)[&rate=6.022855947177212E-4]:4.016755313596E-1,((26[&rate=6.022855947177212E-4]:5.370135761798E-1,(7[&rate=6.022855947177212E-4]:1.925442129443E-1,8[&rate=6.022855947177212E-4]:1.925442129443E-1)[&rate=6.022855947177212E-4]:2.37620048167E-1)[&rate=6.022855947177212E-4]:1.388874987815E-1,31[&rate=6.022855947177212E-4]:7.197366913997E-1)[&rate=6.022855947177212E-4]:1.602845769617E-1)[&rate=6.022855947177212E-4]:2.35718879048E-1,2[&rate=6.022855947177212E-4]:8.883428871354E-1)[&rate=6.022855947177212E-4]:1.42506538606E0)[&rate=6.022855947177212E-4]:7.897594058376E-2,16[&rate=6.022855947177212E-4]:2.521151337067E0)[&rate=6.022855947177212E-4]:8.709827709339E-2)[&rate=6.022855947177212E-4]:1.647417568515E-3)[&rate=6.022855947177212E-4]:5.820852934407E-2)[&rate=6.022855947177212E-4]:9.251868536878E-2)[&rate=6.022855947177212E-4]:2.280171335061E-1,((35[&rate=6.022855947177212E-4]:4.103890664072E-2,(((((((129[&rate=6.022855947177212E-4]:6.45960267146E-2,132[&rate=6.022855947177212E-4]:6.733575274196E-2)[&rate=6.022855947177212E-4]:1.023433972689E-1,(131[&rate=6.022855947177212E-4]:1.49212236339E-1,130[&rate=6.022855947177212E-4]:1.464725103117E-1)[&rate=6.022855947177212E-4]:2.046691367184E-2)[&rate=6.022855947177212E-4]:3.787814880105E-1,118[&rate=6.022855947177212E-4]:6.827072133639E-1)[&rate=6.022855947177212E-4]:1.576106079737E-2,69[&rate=6.022855947177212E-4]:7.09427178271E-1)[&rate=6.022855947177212E-4]:7.586529028404E-1,((62[&rate=6.022855947177212E-4]:4.106133953296E-1,(65[&rate=6.022855947177212E-4]:1.312732046563E-1,(60[&rate=6.022855947177212E-4]:4.57791842774E-2,64[&rate=6.022855947177212E-4]:1.964641157841E-1)[&rate=6.022855947177212E-4]:8.549402037892E-2)[&rate=6.022855947177212E-4]:8.755936875556E-2)[&rate=6.022855947177212E-4]:2.808037511672E-1,(61[&rate=6.022855947177212E-4]:8.300661521203E-2,63[&rate=6.022855947177212E-4]:4.191072480099E-2)[&rate=6.022855947177212E-4]:6.084105312848E-1)[&rate=6.022855947177212E-4]:7.657040305048E-1)[&rate=6.022855947177212E-4]:9.023573110712E-2,128[&rate=6.022855947177212E-4]:1.407630880712E0)[&rate=6.022855947177212E-4]:1.438386184405E-1,(((((43[&rate=6.022855947177212E-4]:4.787547860653E-1,46[&rate=6.022855947177212E-4]:4.787547860653E-1)[&rate=6.022855947177212E-4]:2.27525240832E-2,((42[&rate=6.022855947177212E-4]:1.324904888023E-1,48[&rate=6.022855947177212E-4]:1.707418549226E-1)[&rate=6.022855947177212E-4]:2.739269409183E-2,41[&rate=6.022855947177212E-4]:1.544187020199E-1)[&rate=6.022855947177212E-4]:2.924437993856E-1)[&rate=6.022855947177212E-4]:8.052562989928E-2,((47[&rate=6.022855947177212E-4]:1.077354929263E-2,44[&rate=6.022855947177212E-4]:5.309068418377E-3)[&rate=6.022855947177212E-4]:3.734766973765E-1,51[&rate=6.022855947177212E-4]:3.569278422976E-1)[&rate=6.022855947177212E-4]:1.977826933787E-1)[&rate=6.022855947177212E-4]:4.11006679419E-2,(49[&rate=6.022855947177212E-4]:5.403930080711E-1,50[&rate=6.022855947177212E-4]:5.403930080711E-1)[&rate=6.022855947177212E-4]:4.995371467286E-2)[&rate=6.022855947177212E-4]:3.055513783617E-2,45[&rate=6.022855947177212E-4]:6.454920245145E-1)[&rate=6.022855947177212E-4]:1.325812623461E-1)[&rate=6.022855947177212E-4]:1.833653077644E-2)[&rate=6.022855947177212E-4]:7.299232473673E-3,((121[&rate=6.022855947177212E-4]:1.814154634686E0,127[&rate=6.022855947177212E-4]:2.255250525096E0)[&rate=6.022855947177212E-4]:2.683119933718E-1,36[&rate=6.022855947177212E-4]:3.014573262839E-3)[&rate=6.022855947177212E-4]:9.189890831731E-2)[&rate=6.022855947177212E-4]:1.841388572721E-1)[&rate=6.022855947177212E-4]:2.804735453629E-1,(((67[&rate=6.022855947177212E-4]:2.467370943563E-1,((123[&rate=6.022855947177212E-4]:3.32934909188E-1,124[&rate=6.022855947177212E-4]:3.302026687509E-1)[&rate=6.022855947177212E-4]:1.650928989743E-2,122[&rate=6.022855947177212E-4]:3.494441990854E-1)[&rate=6.022855947177212E-4]:3.985654456116E-1)[&rate=6.022855947177212E-4]:1.423251814321E-1,(66[&rate=6.022855947177212E-4]:3.5911218781E-1,((((138[&rate=6.022855947177212E-4]:4.88891338911E-1,136[&rate=6.022855947177212E-4]:3.573844895958E-1)[&rate=6.022855947177212E-4]:4.91807234684E-1,135[&rate=6.022855947177212E-4]:7.806985735949E-1)[&rate=6.022855947177212E-4]:6.041077884807E-1,119[&rate=6.022855947177212E-4]:1.732751567555E0)[&rate=6.022855947177212E-4]:1.882027602831E-1,(120[&rate=6.022855947177212E-4]:1.79133133945E0,126[&rate=6.022855947177212E-4]:1.101519227765E0)[&rate=6.022855947177212E-4]:3.373257742976E-2)[&rate=6.022855947177212E-4]:4.710345723006E-1)[&rate=6.022855947177212E-4]:2.995008797843E-2)[&rate=6.022855947177212E-4]:9.358205610499E-2,((((((54[&rate=6.022855947177212E-4]:1.123363899987E-1,(37[&rate=6.022855947177212E-4]:7.029225204606E-2,58[&rate=6.022855947177212E-4]:5.116656898595E-2)[&rate=6.022855947177212E-4]:1.18546870193E-1)[&rate=6.022855947177212E-4]:6.570907950681E-2,57[&rate=6.022855947177212E-4]:2.190290760628E-1)[&rate=6.022855947177212E-4]:9.801916254244E-2,(56[&rate=6.022855947177212E-4]:2.194132109264E-1,55[&rate=6.022855947177212E-4]:2.194132109264E-1)[&rate=6.022855947177212E-4]:8.670606593015E-2)[&rate=6.022855947177212E-4]:4.141590587557E-2,59[&rate=6.022855947177212E-4]:3.557319040437E-1)[&rate=6.022855947177212E-4]:1.40586234549E-1,68[&rate=6.022855947177212E-4]:4.471378107238E-1)[&rate=6.022855947177212E-4]:4.564068629494E-1,(125[&rate=6.022855947177212E-4]:7.013220497452E-1,((133[&rate=6.022855947177212E-4]:7.330659674792E-1,(137[&rate=6.022855947177212E-4]:4.930167753063E-1,134[&rate=6.022855947177212E-4]:4.217838985941E-1)[&rate=6.022855947177212E-4]:2.811450825839E-1)[&rate=6.022855947177212E-4]:7.808325273004E-1,((53[&rate=6.022855947177212E-4]:6.839813773118E-1,((103[&rate=6.022855947177212E-4]:6.160688988764E-1,((12[&rate=6.022855947177212E-4]:1.738283192631E-1,5[&rate=6.022855947177212E-4]:1.354721548796E-1)[&rate=6.022855947177212E-4]:3.656839757442E-1,29[&rate=6.022855947177212E-4]:6.463616100758E-1)[&rate=6.022855947177212E-4]:2.025840011294E-1)[&rate=6.022855947177212E-4]:1.520766856571E0,52[&rate=6.022855947177212E-4]:4.725420208867E-1)[&rate=6.022855947177212E-4]:2.196360777365E-1)[&rate=6.022855947177212E-4]:2.991678650415E-2,(((70[&rate=6.022855947177212E-4]:4.261613288636E-1,(74[&rate=6.022855947177212E-4]:3.964476299318E-1,76[&rate=6.022855947177212E-4]:3.964476299318E-1)[&rate=6.022855947177212E-4]:6.806986331529E-2)[&rate=6.022855947177212E-4]:2.370191235598E-1,75[&rate=6.022855947177212E-4]:7.015366168068E-1)[&rate=6.022855947177212E-4]:9.37937001792E-2,((80[&rate=6.022855947177212E-4]:2.765717267737E-1,81[&rate=6.022855947177212E-4]:2.765717267737E-1)[&rate=6.022855947177212E-4]:1.401529660844E-1,((77[&rate=6.022855947177212E-4]:3.090747920496E-1,73[&rate=6.022855947177212E-4]:3.145542441043E-1)[&rate=6.022855947177212E-4]:1.341259117758E-1,(71[&rate=6.022855947177212E-4]:2.670258163343E-1,(79[&rate=6.022855947177212E-4]:2.283237557602E-1,((72[&rate=6.022855947177212E-4]:2.49194273441E-2,78[&rate=6.022855947177212E-4]:4.683723556342E-2)[&rate=6.022855947177212E-4]:1.551242566925E-1,82[&rate=6.022855947177212E-4]:2.101806703379E-1)[&rate=6.022855947177212E-4]:2.636226350432E-2)[&rate=6.022855947177212E-4]:6.609932084818E-2)[&rate=6.022855947177212E-4]:1.131611888609E-1)[&rate=6.022855947177212E-4]:1.735960547105E-2)[&rate=6.022855947177212E-4]:3.292905556348E-1)[&rate=6.022855947177212E-4]:6.65030905442E-1)[&rate=6.022855947177212E-4]:1.79208339955E-2)[&rate=6.022855947177212E-4]:1.79885565595E-1)[&rate=6.022855947177212E-4]:3.688892905947E-1)[&rate=6.022855947177212E-4]:1.268202959925E-1)[&rate=6.022855947177212E-4]:3.030620985594E-2)[&rate=6.022855947177212E-4]:4.568643453144E-1);
tree STATE_86940000 [&joint=-20961.625089442696,lnP=-20961.625089442696] = [&R] (33[&rate=5.625628963048722E-4]:1.683597516766E-1,((34[&rate=5.625628963048722E-4]:5.150437772503E-2,(((67[&rate=5.625628963048722E-4]:2.125664619038E-1,(122[&rate=5.625628963048722E-4]:4.236486331637E-1,(123[&rate=5.625628963048722E-4]:1.060568104043E-1,124[&rate=5.625628963048722E-4]:1.033245699672E-1)[&rate=5.625628963048722E-4]:3.175918227594E-1)[&rate=5.625628963048722E-4]:2.901903790808E-1)[&rate=5.625628963048722E-4]:1.422654323838E-1,(((126[&rate=5.625628963048722E-4]:1.030379717908E0,(120[&rate=5.625628963048722E-4]:1.671784516279E0,119[&rate=5.625628963048722E-4]:1.767674927238E0)[&rate=5.625628963048722E-4]:4.840731331416E-2)[&rate=5.625628963048722E-4]:1.046486500322E-2,(135[&rate=5.625628963048722E-4]:4.270565384742E-1,(138[&rate=5.625628963048722E-4]:2.386626092579E-1,136[&rate=5.625628963048722E-4]:1.071557599427E-1)[&rate=5.625628963048722E-4]:3.883939292164E-1)[&rate=5.625628963048722E-4]:1.051545361602E0)[&rate=5.625628963048722E-4]:4.30587875345E-1,66[&rate=5.625628963048722E-4]:2.242582685717E-1)[&rate=5.625628963048722E-4]:1.305736257159E-1)[&rate=5.625628963048722E-4]:3.75191779422E-1,(((38[&rate=5.625628963048722E-4]:6.941710283332E-1,(((40[&rate=5.625628963048722E-4]:5.523941540256E-1,147[&rate=5.625628963048722E-4]:6.097712032059E-1)[&rate=5.625628963048722E-4]:1.457705104686E-1,((98[&rate=5.625628963048722E-4]:7.055151923444E-1,(95[&rate=5.625628963048722E-4]:5.074993415453E-1,(100[&rate=5.625628963048722E-4]:2.036099928703E-1,94[&rate=5.625628963048722E-4]:2.036099928703E-1)[&rate=5.625628963048722E-4]:2.19189895123E-1)[&rate=5.625628963048722E-4]:2.089448125478E-1)[&rate=5.625628963048722E-4]:5.288957033989E-2,(96[&rate=5.625628963048722E-4]:6.358100758825E-1,99[&rate=5.625628963048722E-4]:6.713292015654E-1)[&rate=5.625628963048722E-4]:1.089334846161E-1)[&rate=5.625628963048722E-4]:6.817520235626E-2)[&rate=5.625628963048722E-4]:3.179200604379E-2,(((((((((24[&rate=5.625628963048722E-4]:9.295698734366E-1,((28[&rate=5.625628963048722E-4]:4.924672836777E-1,21[&rate=5.625628963048722E-4]:4.678097494313E-1)[&rate=5.625628963048722E-4]:3.443216756243E-1,1[&rate=5.625628963048722E-4]:5.048758943905E-2)[&rate=5.625628963048722E-4]:9.826036618937E-2)[&rate=5.625628963048722E-4]:3.573895378418E-1,102[&rate=5.625628963048722E-4]:1.253155756621E-1)[&rate=5.625628963048722E-4]:8.641813510188E-2,(((25[&rate=5.625628963048722E-4]:6.709715711018E-1,20[&rate=5.625628963048722E-4]:6.5179348891E-1)[&rate=5.625628963048722E-4]:8.739782131172E-2,23[&rate=5.625628963048722E-4]:7.474104883038E-1)[&rate=5.625628963048722E-4]:4.015999140037E-1,(140[&rate=5.625628963048722E-4]:6.373018983237E-1,11[&rate=5.625628963048722E-4]:6.564799805155E-1)[&rate=5.625628963048722E-4]:4.075989149428E-1)[&rate=5.625628963048722E-4]:2.134082399631E-1)[&rate=5.625628963048722E-4]:9.250016713059E-2,(((((9[&rate=5.625628963048722E-4]:5.460765381442E-1,(30[&rate=5.625628963048722E-4]:4.357292139268E-1,4[&rate=5.625628963048722E-4]:2.631264742007E-1)[&rate=5.625628963048722E-4]:2.336349954503E-1)[&rate=5.625628963048722E-4]:1.330834346035E-1,((17[&rate=5.625628963048722E-4]:4.272837474256E-1,14[&rate=5.625628963048722E-4]:3.88927583042E-1)[&rate=5.625628963048722E-4]:1.925993341877E-1,((117[&rate=5.625628963048722E-4]:5.062115211125E-1,110[&rate=5.625628963048722E-4]:4.979923430302E-1)[&rate=5.625628963048722E-4]:4.706504756258E-2,105[&rate=5.625628963048722E-4]:5.231395823737E-1)[&rate=5.625628963048722E-4]:3.099007458215E-2)[&rate=5.625628963048722E-4]:1.058522336001E-1)[&rate=5.625628963048722E-4]:4.842597623885E-3,113[&rate=5.625628963048722E-4]:6.922217484536E-1)[&rate=5.625628963048722E-4]:5.593587018506E-1,(((108[&rate=5.625628963048722E-4]:5.83357100654E-1,(109[&rate=5.625628963048722E-4]:4.249802951442E-1,((112[&rate=5.625628963048722E-4]:2.474830514102E-1,114[&rate=5.625628963048722E-4]:1.652912705883E-1)[&rate=5.625628963048722E-4]:5.572376403408E-2,107[&rate=5.625628963048722E-4]:2.812890072252E-1)[&rate=5.625628963048722E-4]:1.245132057273E-1)[&rate=5.625628963048722E-4]:1.802946137289E-1)[&rate=5.625628963048722E-4]:7.985921916384E-2,(115[&rate=5.625628963048722E-4]:5.616261315983E-1,(13[&rate=5.625628963048722E-4]:3.695053704063E-1,19[&rate=5.625628963048722E-4]:4.078615347899E-1)[&rate=5.625628963048722E-4]:2.743125420139E-1)[&rate=5.625628963048722E-4]:4.405594164416E-2)[&rate=5.625628963048722E-4]:5.252129759393E-2,((104[&rate=5.625628963048722E-4]:5.127860477926E-1,(139[&rate=5.625628963048722E-4]:4.966064008947E-1,(111[&rate=5.625628963048722E-4]:2.770843245488E-1,106[&rate=5.625628963048722E-4]:2.606459683844E-1)[&rate=5.625628963048722E-4]:4.417961059257E-2)[&rate=5.625628963048722E-4]:2.079604688156E-1)[&rate=5.625628963048722E-4]:1.353669466035E-1,((148[&rate=5.625628963048722E-4]:1.526074543402E-1,143[&rate=5.625628963048722E-4]:1.498677283129E-1)[&rate=5.625628963048722E-4]:4.377564374431E-1,116[&rate=5.625628963048722E-4]:5.520077273996E-1)[&rate=5.625628963048722E-4]:3.58712943937E-2)[&rate=5.625628963048722E-4]:7.032434904304E-2)[&rate=5.625628963048722E-4]:5.11185298646E-1)[&rate=5.625628963048722E-4]:2.107390696787E-2,((145[&rate=5.625628963048722E-4]:4.332804954863E-1,(141[&rate=5.625628963048722E-4]:3.107126840386E-1,144[&rate=5.625628963048722E-4]:3.079729580113E-1)[&rate=5.625628963048722E-4]:1.198280854201E-1)[&rate=5.625628963048722E-4]:1.361387130205E-1,142[&rate=5.625628963048722E-4]:5.694192085068E-1)[&rate=5.625628963048722E-4]:8.758378884915E-1)[&rate=5.625628963048722E-4]:1.05552123362E-1)[&rate=5.625628963048722E-4]:1.134137567442E-1,((((18[&rate=5.625628963048722E-4]:4.821927494527E-1,6[&rate=5.625628963048722E-4]:4.191790508225E-1)[&rate=5.625628963048722E-4]:7.926738005468E-2,(10[&rate=5.625628963048722E-4]:3.637010588794E-1,15[&rate=5.625628963048722E-4]:4.020572232628E-1)[&rate=5.625628963048722E-4]:1.511837281622E-1)[&rate=5.625628963048722E-4]:1.491612673015E-1,((87[&rate=5.625628963048722E-4]:2.904423434058E-1,(89[&rate=5.625628963048722E-4]:1.509797639074E-1,88[&rate=5.625628963048722E-4]:1.372811337704E-1)[&rate=5.625628963048722E-4]:1.531612096355E-1)[&rate=5.625628963048722E-4]:5.873728455979E-3,((((84[&rate=5.625628963048722E-4]:1.162261462702E-2,85[&rate=5.625628963048722E-4]:1.162261462702E-2)[&rate=5.625628963048722E-4]:5.821602896791E-2,(93[&rate=5.625628963048722E-4]:5.460234367348E-2,83[&rate=5.625628963048722E-4]:4.090371353647E-2)[&rate=5.625628963048722E-4]:2.893493005847E-2)[&rate=5.625628963048722E-4]:9.683265131728E-2,86[&rate=5.625628963048722E-4]:1.666712949122E-1)[&rate=5.625628963048722E-4]:7.756408166775E-2,((90[&rate=5.625628963048722E-4]:8.566338827807E-2,91[&rate=5.625628963048722E-4]:8.566338827807E-2)[&rate=5.625628963048722E-4]:4.315697359719E-2,92[&rate=5.625628963048722E-4]:1.288203618753E-1)[&rate=5.625628963048722E-4]:1.291136448417E-1)[&rate=5.625628963048722E-4]:5.208069528183E-2)[&rate=5.625628963048722E-4]:8.389628591936E-1)[&rate=5.625628963048722E-4]:8.895380339483E-2,3[&rate=5.625628963048722E-4]:6.845067070531E-1)[&rate=5.625628963048722E-4]:7.304012015583E-1)[&rate=5.625628963048722E-4]:2.111654689697E-1,101[&rate=5.625628963048722E-4]:6.233336515535E-1)[&rate=5.625628963048722E-4]:7.285174021024E-1,39[&rate=5.625628963048722E-4]:3.786868946622E-1)[&rate=5.625628963048722E-4]:6.96647312794E-2,((((22[&rate=5.625628963048722E-4]:1.591182278103E-1,27[&rate=5.625628963048722E-4]:1.755565839747E-1)[&rate=5.625628963048722E-4]:4.098426050399E-1,((7[&rate=5.625628963048722E-4]:1.895978937356E-1,8[&rate=5.625628963048722E-4]:1.895978937356E-1)[&rate=5.625628963048722E-4]:2.149403776505E-1,26[&rate=5.625628963048722E-4]:5.113875864546E-1)[&rate=5.625628963048722E-4]:6.853215050527E-2)[&rate=5.625628963048722E-4]:3.971871357329E-2,31[&rate=5.625628963048722E-4]:6.634740669716E-1)[&rate=5.625628963048722E-4]:1.913687088508E-1,2[&rate=5.625628963048722E-4]:6.274455155483E-1)[&rate=5.625628963048722E-4]:1.777631913223E0)[&rate=5.625628963048722E-4]:2.155164197356E-1,(146[&rate=5.625628963048722E-4]:6.67412799832E-1,(97[&rate=5.625628963048722E-4]:3.296209706033E-1,16[&rate=5.625628963048722E-4]:2.486152148087E0)[&rate=5.625628963048722E-4]:1.465349986276E-1)[&rate=5.625628963048722E-4]:1.166738250802E-1)[&rate=5.625628963048722E-4]:6.608862486082E-2)[&rate=5.625628963048722E-4]:3.252036872425E-2)[&rate=5.625628963048722E-4]:4.473529437451E-1,(((((45[&rate=5.625628963048722E-4]:6.945134964729E-1,((49[&rate=5.625628963048722E-4]:4.495668201356E-1,50[&rate=5.625628963048722E-4]:4.495668201356E-1)[&rate=5.625628963048722E-4]:1.337800332587E-1,(((46[&rate=5.625628963048722E-4]:5.681233903592E-1,((42[&rate=5.625628963048722E-4]:2.689185313176E-1,48[&rate=5.625628963048722E-4]:3.071698974378E-1)[&rate=5.625628963048722E-4]:2.060522084879E-1,41[&rate=5.625628963048722E-4]:4.695062589312E-1)[&rate=5.625628963048722E-4]:4.397232268502E-2)[&rate=5.625628963048722E-4]:4.938501145785E-3,43[&rate=5.625628963048722E-4]:5.73061891505E-1)[&rate=5.625628963048722E-4]:2.832511004862E-2,((44[&rate=5.625628963048722E-4]:1.110739306317E-1,47[&rate=5.625628963048722E-4]:1.165384115059E-1)[&rate=5.625628963048722E-4]:3.210734874421E-1,51[&rate=5.625628963048722E-4]:4.102894945766E-1)[&rate=5.625628963048722E-4]:1.637751026056E-1)[&rate=5.625628963048722E-4]:1.474673708641E-2)[&rate=5.625628963048722E-4]:8.657647914417E-2)[&rate=5.625628963048722E-4]:1.087346049065E-1,(128[&rate=5.625628963048722E-4]:1.378961739355E0,((69[&rate=5.625628963048722E-4]:9.450790316873E-1,(((132[&rate=5.625628963048722E-4]:1.752750478567E-1,129[&rate=5.625628963048722E-4]:1.725353218293E-1)[&rate=5.625628963048722E-4]:6.613375021839E-2,(130[&rate=5.625628963048722E-4]:2.176061978357E-1,131[&rate=5.625628963048722E-4]:2.203459238631E-1)[&rate=5.625628963048722E-4]:2.106287421196E-2)[&rate=5.625628963048722E-4]:3.61948418504E-1,118[&rate=5.625628963048722E-4]:7.376037919217E-1)[&rate=5.625628963048722E-4]:1.96516335656E-1)[&rate=5.625628963048722E-4]:5.059821538424E-1,((62[&rate=5.625628963048722E-4]:4.884342034236E-1,(60[&rate=5.625628963048722E-4]:1.678690382262E-1,(64[&rate=5.625628963048722E-4]:2.73472939394E-1,65[&rate=5.625628963048722E-4]:1.227880078873E-1)[&rate=5.625628963048722E-4]:4.508103033897E-2)[&rate=5.625628963048722E-4]:1.287843432796E-1)[&rate=5.625628963048722E-4]:1.582761810048E-1,(61[&rate=5.625628963048722E-4]:5.105937711607E-1,63[&rate=5.625628963048722E-4]:4.694978807496E-1)[&rate=5.625628963048722E-4]:1.361166132678E-1)[&rate=5.625628963048722E-4]:7.933918969916E-1)[&rate=5.625628963048722E-4]:7.858548533181E-2)[&rate=5.625628963048722E-4]:1.976825743161E-1)[&rate=5.625628963048722E-4]:2.18791725805E-2,35[&rate=5.625628963048722E-4]:6.975636296347E-2)[&rate=5.625628963048722E-4]:1.460836725931E-3,(121[&rate=5.625628963048722E-4]:1.351038718309E0,127[&rate=5.625628963048722E-4]:1.79213460872E0)[&rate=5.625628963048722E-4]:8.462058786402E-1)[&rate=5.625628963048722E-4]:2.753275424812E-3,36[&rate=5.625628963048722E-4]:1.2054581758E-1)[&rate=5.625628963048722E-4]:4.651880504487E-1)[&rate=5.625628963048722E-4]:1.368965573643E-1,(((((54[&rate=5.625628963048722E-4]:2.605062377069E-1,58[&rate=5.625628963048722E-4]:3.178832868872E-1)[&rate=5.625628963048722E-4]:1.101355129334E-1,((56[&rate=5.625628963048722E-4]:3.097088861035E-1,55[&rate=5.625628963048722E-4]:3.097088861035E-1)[&rate=5.625628963048722E-4]:8.864178507306E-2,(37[&rate=5.625628963048722E-4]:3.102188888795E-1,59[&rate=5.625628963048722E-4]:2.719675227593E-1)[&rate=5.625628963048722E-4]:1.345798697289E-1)[&rate=5.625628963048722E-4]:2.345724272288E-3)[&rate=5.625628963048722E-4]:1.190349190529E-1,57[&rate=5.625628963048722E-4]:5.306602762505E-1)[&rate=5.625628963048722E-4]:7.855184213818E-2,68[&rate=5.625628963048722E-4]:5.572995500826E-1)[&rate=5.625628963048722E-4]:5.190836115764E-1,(125[&rate=5.625628963048722E-4]:7.589866412265E-1,((((52[&rate=5.625628963048722E-4]:6.888429558724E-1,(103[&rate=5.625628963048722E-4]:4.538259860745E-1,((12[&rate=5.625628963048722E-4]:1.216628439439E-1,5[&rate=5.625628963048722E-4]:8.330667956042E-2)[&rate=5.625628963048722E-4]:1.631827088514E-1,29[&rate=5.625628963048722E-4]:3.916948678638E-1)[&rate=5.625628963048722E-4]:2.950078305395E-1)[&rate=5.625628963048722E-4]:1.899310704359E0)[&rate=5.625628963048722E-4]:1.066525685261E-1,((137[&rate=5.625628963048722E-4]:3.125120565594E-1,134[&rate=5.625628963048722E-4]:2.412791798471E-1)[&rate=5.625628963048722E-4]:1.022525708074E-1,133[&rate=5.625628963048722E-4]:3.736687369557E-1)[&rate=5.625628963048722E-4]:1.1957095631E0)[&rate=5.625628963048722E-4]:1.694023826085E-2,53[&rate=5.625628963048722E-4]:8.04239041348E-1)[&rate=5.625628963048722E-4]:2.619634735672E-3,((75[&rate=5.625628963048722E-4]:4.265754381845E-1,(70[&rate=5.625628963048722E-4]:2.804339709248E-1,(74[&rate=5.625628963048722E-4]:3.071597255433E-1,76[&rate=5.625628963048722E-4]:3.071597255433E-1)[&rate=5.625628963048722E-4]:1.163040976489E-2)[&rate=5.625628963048722E-4]:1.077853028762E-1)[&rate=5.625628963048722E-4]:9.591317892586E-2,((81[&rate=5.625628963048722E-4]:6.341876637396E-2,80[&rate=5.625628963048722E-4]:6.341876637396E-2)[&rate=5.625628963048722E-4]:2.509405937388E-1,(71[&rate=5.625628963048722E-4]:2.481085900684E-1,((77[&rate=5.625628963048722E-4]:2.614910221908E-1,73[&rate=5.625628963048722E-4]:2.669704742455E-1)[&rate=5.625628963048722E-4]:2.634665328952E-2,(82[&rate=5.625628963048722E-4]:1.950704215687E-1,(79[&rate=5.625628963048722E-4]:1.867813855596E-1,(72[&rate=5.625628963048722E-4]:2.787587710976E-3,78[&rate=5.625628963048722E-4]:2.470539593029E-2)[&rate=5.625628963048722E-4]:1.620759896293E-1)[&rate=5.625628963048722E-4]:6.985792706349E-5)[&rate=5.625628963048722E-4]:6.536999363752E-2)[&rate=5.625628963048722E-4]:2.328461321829E-2)[&rate=5.625628963048722E-4]:4.707268785256E-2)[&rate=5.625628963048722E-4]:1.588141885045E-1)[&rate=5.625628963048722E-4]:1.030833117585E0)[&rate=5.625628963048722E-4]:1.62510478804E-1)[&rate=5.625628963048722E-4]:4.840631870993E-1)[&rate=5.625628963048722E-4]:1.473925590404E-1)[&rate=5.625628963048722E-4]:5.396859078243E-2)[&rate=5.625628963048722E-4]:1.844944026455E-1)[&rate=5.625628963048722E-4]:4.07526028035E-2,32[&rate=5.625628963048722E-4]:7.033917230944E-2)[&rate=5.625628963048722E-4]:9.254112731242E-2);
tree STATE_87030000 [&joint=-20946.747943268092,lnP=-20946.747943268092] = [&R] (33[&rate=5.526138096179512E-4]:3.410073167604E-2,(32[&rate=5.526138096179512E-4]:1.602916476502E-3,((34[&rate=5.526138096179512E-4]:1.827487724991E-2,(((57[&rate=5.526138096179512E-4]:2.438156061077E-1,(54[&rate=5.526138096179512E-4]:1.909417511882E-1,((37[&rate=5.526138096179512E-4]:2.264171530436E-1,58[&rate=5.526138096179512E-4]:2.072914699835E-1)[&rate=5.526138096179512E-4]:1.645975738221E-2,(59[&rate=5.526138096179512E-4]:1.998226773228E-1,(56[&rate=5.526138096179512E-4]:1.698724229018E-1,55[&rate=5.526138096179512E-4]:1.698724229018E-1)[&rate=5.526138096179512E-4]:2.175353310936E-2)[&rate=5.526138096179512E-4]:4.802866982798E-3)[&rate=5.526138096179512E-4]:2.456757300285E-2)[&rate=5.526138096179512E-4]:1.189024836209E-2)[&rate=5.526138096179512E-4]:2.144013495475E-1,68[&rate=5.526138096179512E-4]:4.063043873491E-1)[&rate=5.526138096179512E-4]:6.194835582178E-1,(((((103[&rate=5.526138096179512E-4]:5.873882002832E-1,((12[&rate=5.526138096179512E-4]:2.933975374196E-1,5[&rate=5.526138096179512E-4]:2.550413730361E-1)[&rate=5.526138096179512E-4]:2.610654381685E-1,29[&rate=5.526138096179512E-4]:6.613122906566E-1)[&rate=5.526138096179512E-4]:1.589526219554E-1)[&rate=5.526138096179512E-4]:1.675999794642E0,52[&rate=5.526138096179512E-4]:5.990942603639E-1)[&rate=5.526138096179512E-4]:1.295756541784E-1,(((134[&rate=5.526138096179512E-4]:4.227000155853E-1,137[&rate=5.526138096179512E-4]:4.939328922975E-1)[&rate=5.526138096179512E-4]:8.974715324484E-2,133[&rate=5.526138096179512E-4]:5.425841551313E-1)[&rate=5.526138096179512E-4]:9.414385263014E-1,53[&rate=5.526138096179512E-4]:7.019431844644E-1)[&rate=5.526138096179512E-4]:1.853000876651E-2)[&rate=5.526138096179512E-4]:3.715229464058E-2,((75[&rate=5.526138096179512E-4]:6.552007212704E-1,(76[&rate=5.526138096179512E-4]:5.380613777884E-1,(74[&rate=5.526138096179512E-4]:5.078052927657E-1,70[&rate=5.526138096179512E-4]:4.694491283822E-1)[&rate=5.526138096179512E-4]:3.025608502266E-2)[&rate=5.526138096179512E-4]:1.17139343482E-1)[&rate=5.526138096179512E-4]:1.536804223575E-1,((81[&rate=5.526138096179512E-4]:1.462738854804E-1,80[&rate=5.526138096179512E-4]:1.462738854804E-1)[&rate=5.526138096179512E-4]:4.689422249419E-1,(77[&rate=5.526138096179512E-4]:5.331480780368E-1,(73[&rate=5.526138096179512E-4]:5.255270409659E-1,(79[&rate=5.526138096179512E-4]:4.346032004581E-1,(82[&rate=5.526138096179512E-4]:4.392184150878E-1,(71[&rate=5.526138096179512E-4]:3.217957139352E-1,(72[&rate=5.526138096179512E-4]:1.517645369952E-1,78[&rate=5.526138096179512E-4]:1.736823452145E-1)[&rate=5.526138096179512E-4]:1.755106289947E-1)[&rate=5.526138096179512E-4]:8.180626279648E-2)[&rate=5.526138096179512E-4]:3.603963452361E-3)[&rate=5.526138096179512E-4]:4.982795009697E-2)[&rate=5.526138096179512E-4]:1.310048912563E-2)[&rate=5.526138096179512E-4]:1.259036488239E-1)[&rate=5.526138096179512E-4]:1.443499647125E-1)[&rate=5.526138096179512E-4]:6.952074028557E-1)[&rate=5.526138096179512E-4]:2.258780820968E-1,125[&rate=5.526138096179512E-4]:7.73121056307E-1)[&rate=5.526138096179512E-4]:4.193335559265E-1)[&rate=5.526138096179512E-4]:4.032212680854E-1)[&rate=5.526138096179512E-4]:2.171254643226E-4,(((38[&rate=5.526138096179512E-4]:6.921931513747E-1,(((146[&rate=5.526138096179512E-4]:6.742235261291E-1,(39[&rate=5.526138096179512E-4]:5.187133524836E-1,(40[&rate=5.526138096179512E-4]:4.56859445594E-1,((((((18[&rate=5.526138096179512E-4]:5.328915773652E-1,6[&rate=5.526138096179512E-4]:4.698778787351E-1)[&rate=5.526138096179512E-4]:1.758507250348E-1,(10[&rate=5.526138096179512E-4]:2.829280480997E-1,15[&rate=5.526138096179512E-4]:3.212842124831E-1)[&rate=5.526138096179512E-4]:3.792389118346E-1)[&rate=5.526138096179512E-4]:1.270362976657E-1,(((89[&rate=5.526138096179512E-4]:1.414323533061E-1,88[&rate=5.526138096179512E-4]:1.277337231691E-1)[&rate=5.526138096179512E-4]:2.530287237536E-1,((87[&rate=5.526138096179512E-4]:1.641458165779E-1,((90[&rate=5.526138096179512E-4]:8.59539865066E-2,91[&rate=5.526138096179512E-4]:8.59539865066E-2)[&rate=5.526138096179512E-4]:3.254998231497E-2,92[&rate=5.526138096179512E-4]:1.185039688216E-1)[&rate=5.526138096179512E-4]:5.934047789333E-2)[&rate=5.526138096179512E-4]:3.721198258677E-2,(85[&rate=5.526138096179512E-4]:1.199316262056E-1,((84[&rate=5.526138096179512E-4]:7.196668445745E-2,(86[&rate=5.526138096179512E-4]:4.953348907632E-2,93[&rate=5.526138096179512E-4]:6.323211921334E-2)[&rate=5.526138096179512E-4]:2.243319538113E-2)[&rate=5.526138096179512E-4]:2.223590110667E-2,83[&rate=5.526138096179512E-4]:9.420258556413E-2)[&rate=5.526138096179512E-4]:2.572904064146E-2)[&rate=5.526138096179512E-4]:8.142617295907E-2)[&rate=5.526138096179512E-4]:1.794046477581E-1)[&rate=5.526138096179512E-4]:3.98824026645E-1,3[&rate=5.526138096179512E-4]:2.398604461707E-1)[&rate=5.526138096179512E-4]:4.808496607445E-1)[&rate=5.526138096179512E-4]:8.369097585154E-1,((((((30[&rate=5.526138096179512E-4]:4.732686393304E-1,4[&rate=5.526138096179512E-4]:3.006658996044E-1)[&rate=5.526138096179512E-4]:3.565200718401E-1,(117[&rate=5.526138096179512E-4]:6.36441477604E-1,9[&rate=5.526138096179512E-4]:6.254825734943E-1)[&rate=5.526138096179512E-4]:8.101846644327E-2)[&rate=5.526138096179512E-4]:3.791200230006E-2,(17[&rate=5.526138096179512E-4]:3.664339587112E-1,14[&rate=5.526138096179512E-4]:3.280777943276E-1)[&rate=5.526138096179512E-4]:4.245544259922E-1)[&rate=5.526138096179512E-4]:1.210556387054E-1,((105[&rate=5.526138096179512E-4]:5.114521667729E-1,110[&rate=5.526138096179512E-4]:5.33369974992E-1)[&rate=5.526138096179512E-4]:7.963520769145E-2,113[&rate=5.526138096179512E-4]:6.184846347382E-1)[&rate=5.526138096179512E-4]:2.55203224287E-1)[&rate=5.526138096179512E-4]:7.187613312483E-2,(((115[&rate=5.526138096179512E-4]:4.027874101178E-1,(13[&rate=5.526138096179512E-4]:3.813473458454E-1,19[&rate=5.526138096179512E-4]:4.197035102291E-1)[&rate=5.526138096179512E-4]:1.036318450943E-1)[&rate=5.526138096179512E-4]:2.670215763437E-1,((108[&rate=5.526138096179512E-4]:4.630110333543E-1,107[&rate=5.526138096179512E-4]:4.657507593816E-1)[&rate=5.526138096179512E-4]:1.216329957748E-1,((114[&rate=5.526138096179512E-4]:3.122893268577E-1,112[&rate=5.526138096179512E-4]:3.944811076795E-1)[&rate=5.526138096179512E-4]:1.585872216885E-1,109[&rate=5.526138096179512E-4]:5.503286033407E-1)[&rate=5.526138096179512E-4]:5.623323400746E-2)[&rate=5.526138096179512E-4]:1.426992039079E-1)[&rate=5.526138096179512E-4]:4.175733883333E-2,((106[&rate=5.526138096179512E-4]:4.376431537629E-1,(104[&rate=5.526138096179512E-4]:3.614616384122E-1,(139[&rate=5.526138096179512E-4]:1.915620645038E-1,111[&rate=5.526138096179512E-4]:1.621959875041E-2)[&rate=5.526138096179512E-4]:3.616803958262E-1)[&rate=5.526138096179512E-4]:7.618151535072E-2)[&rate=5.526138096179512E-4]:2.284362355638E-1,((148[&rate=5.526138096179512E-4]:3.940817038979E-1,143[&rate=5.526138096179512E-4]:3.913419778706E-1)[&rate=5.526138096179512E-4]:2.340237211031E-1,116[&rate=5.526138096179512E-4]:5.897492606173E-1)[&rate=5.526138096179512E-4]:1.605615610665E-2)[&rate=5.526138096179512E-4]:1.057609085709E-1)[&rate=5.526138096179512E-4]:1.518058860332E-1)[&rate=5.526138096179512E-4]:4.798404990133E-1,(((102[&rate=5.526138096179512E-4]:2.90376866687E-3,(((25[&rate=5.526138096179512E-4]:4.291635018095E-1,20[&rate=5.526138096179512E-4]:4.099854196177E-1)[&rate=5.526138096179512E-4]:2.278837289482E-1,23[&rate=5.526138096179512E-4]:6.46088326648E-1)[&rate=5.526138096179512E-4]:7.675174972037E-3,(140[&rate=5.526138096179512E-4]:3.764262624547E-1,11[&rate=5.526138096179512E-4]:3.956043446464E-1)[&rate=5.526138096179512E-4]:1.732276501245E-1)[&rate=5.526138096179512E-4]:4.998251985535E-1)[&rate=5.526138096179512E-4]:2.253256374128E-1,(24[&rate=5.526138096179512E-4]:9.539801771545E-1,(1[&rate=5.526138096179512E-4]:7.167879295253E-2,(28[&rate=5.526138096179512E-4]:6.569015125937E-1,21[&rate=5.526138096179512E-4]:6.322439783473E-1)[&rate=5.526138096179512E-4]:2.010786502217E-1)[&rate=5.526138096179512E-4]:1.014794663938E-1)[&rate=5.526138096179512E-4]:4.358930645415E-1)[&rate=5.526138096179512E-4]:9.793752331367E-2,(((141[&rate=5.526138096179512E-4]:1.003149115048E-1,145[&rate=5.526138096179512E-4]:1.030546375324E-1)[&rate=5.526138096179512E-4]:3.953874095569E-1,144[&rate=5.526138096179512E-4]:4.929625950344E-1)[&rate=5.526138096179512E-4]:5.990016045976E-2,142[&rate=5.526138096179512E-4]:5.583422075491E-1)[&rate=5.526138096179512E-4]:1.01440006431E0)[&rate=5.526138096179512E-4]:2.526495903032E-2)[&rate=5.526138096179512E-4]:2.089277030342E-1)[&rate=5.526138096179512E-4]:6.417645874355E-2,101[&rate=5.526138096179512E-4]:6.190565981465E-1)[&rate=5.526138096179512E-4]:7.836178495163E-1,147[&rate=5.526138096179512E-4]:4.868873378494E-1)[&rate=5.526138096179512E-4]:2.734915692491E-2)[&rate=5.526138096179512E-4]:6.185390688965E-2)[&rate=5.526138096179512E-4]:3.529159441055E-2)[&rate=5.526138096179512E-4]:2.803246063567E-2,(16[&rate=5.526138096179512E-4]:2.666272142544E0,(((95[&rate=5.526138096179512E-4]:5.22515999013E-1,(100[&rate=5.526138096179512E-4]:3.537937502167E-1,94[&rate=5.526138096179512E-4]:3.537937502167E-1)[&rate=5.526138096179512E-4]:8.402279524431E-2)[&rate=5.526138096179512E-4]:4.808048530027E-2,98[&rate=5.526138096179512E-4]:5.596675225646E-1)[&rate=5.526138096179512E-4]:1.17339406347E-1,(99[&rate=5.526138096179512E-4]:5.963188617664E-1,96[&rate=5.526138096179512E-4]:5.607997360835E-1)[&rate=5.526138096179512E-4]:1.025459906424E-1)[&rate=5.526138096179512E-4]:3.21875880616E-2)[&rate=5.526138096179512E-4]:1.258191102948E-3)[&rate=5.526138096179512E-4]:1.099467704313E-2,((((22[&rate=5.526138096179512E-4]:6.567645742891E-1,27[&rate=5.526138096179512E-4]:6.732029304534E-1)[&rate=5.526138096179512E-4]:2.014947952051E-1,(((7[&rate=5.526138096179512E-4]:2.651097618337E-1,8[&rate=5.526138096179512E-4]:2.651097618337E-1)[&rate=5.526138096179512E-4]:3.110066267406E-1,26[&rate=5.526138096179512E-4]:6.829657036429E-1)[&rate=5.526138096179512E-4]:1.45629402301E-1,31[&rate=5.526138096179512E-4]:8.724307223823E-1)[&rate=5.526138096179512E-4]:4.062316765994E-2)[&rate=5.526138096179512E-4]:4.754296268029E-1,2[&rate=5.526138096179512E-4]:1.161086256571E0)[&rate=5.526138096179512E-4]:1.250458105985E0,97[&rate=5.526138096179512E-4]:3.837803083603E-1)[&rate=5.526138096179512E-4]:1.382135248465E-1)[&rate=5.526138096179512E-4]:1.674670777308E-1)[&rate=5.526138096179512E-4]:4.035201467747E-1,(((((69[&rate=5.526138096179512E-4]:5.713462478393E-1,118[&rate=5.526138096179512E-4]:5.603873437297E-1)[&rate=5.526138096179512E-4]:7.810394556285E-2,(131[&rate=5.526138096179512E-4]:2.321274715534E-1,(130[&rate=5.526138096179512E-4]:1.732072384195E-1,(132[&rate=5.526138096179512E-4]:1.52124092648E-1,129[&rate=5.526138096179512E-4]:1.493843666207E-1)[&rate=5.526138096179512E-4]:2.382287179886E-2)[&rate=5.526138096179512E-4]:5.618050710647E-2)[&rate=5.526138096179512E-4]:2.721172423966E-1)[&rate=5.526138096179512E-4]:9.136082709337E-1,(((((64[&rate=5.526138096179512E-4]:1.982726899541E-1,62[&rate=5.526138096179512E-4]:2.393685803652E-1)[&rate=5.526138096179512E-4]:5.42943712867E-2,60[&rate=5.526138096179512E-4]:1.018821297341E-1)[&rate=5.526138096179512E-4]:3.540549270501E-2,65[&rate=5.526138096179512E-4]:1.372876224391E-1)[&rate=5.526138096179512E-4]:5.539134980265E-1,(61[&rate=5.526138096179512E-4]:1.682940854871E-1,63[&rate=5.526138096179512E-4]:1.271981950761E-1)[&rate=5.526138096179512E-4]:7.146878568963E-1)[&rate=5.526138096179512E-4]:6.497719022831E-1,128[&rate=5.526138096179512E-4]:1.393027817269E0)[&rate=5.526138096179512E-4]:1.934571555968E-2)[&rate=5.526138096179512E-4]:1.280417567403E-1,(((51[&rate=5.526138096179512E-4]:5.121202990163E-1,(((49[&rate=5.526138096179512E-4]:2.774568138041E-1,50[&rate=5.526138096179512E-4]:2.774568138041E-1)[&rate=5.526138096179512E-4]:1.862114685961E-1,((43[&rate=5.526138096179512E-4]:3.607223951361E-1,46[&rate=5.526138096179512E-4]:3.607223951361E-1)[&rate=5.526138096179512E-4]:3.068174814548E-2,((42[&rate=5.526138096179512E-4]:1.56704186212E-1,48[&rate=5.526138096179512E-4]:1.949555523322E-1)[&rate=5.526138096179512E-4]:6.236316664973E-2,41[&rate=5.526138096179512E-4]:2.136028719875E-1)[&rate=5.526138096179512E-4]:1.231564625511E-1)[&rate=5.526138096179512E-4]:1.050510243644E-1)[&rate=5.526138096179512E-4]:3.696741407238E-2,47[&rate=5.526138096179512E-4]:5.334225817183E-1)[&rate=5.526138096179512E-4]:6.020121669478E-3)[&rate=5.526138096179512E-4]:1.814252518754E-2,44[&rate=5.526138096179512E-4]:5.521207477011E-1)[&rate=5.526138096179512E-4]:6.506923028495E-2,45[&rate=5.526138096179512E-4]:6.144577375489E-1)[&rate=5.526138096179512E-4]:1.525613397289E-1)[&rate=5.526138096179512E-4]:7.182770158385E-2,(35[&rate=5.526138096179512E-4]:5.400948123952E-2,((127[&rate=5.526138096179512E-4]:1.415123392678E0,121[&rate=5.526138096179512E-4]:9.740275022668E-1)[&rate=5.526138096179512E-4]:1.179104864448E0,36[&rate=5.526138096179512E-4]:7.368031192043E-2)[&rate=5.526138096179512E-4]:2.690451178485E-2)[&rate=5.526138096179512E-4]:2.94663866258E-2)[&rate=5.526138096179512E-4]:4.098719837687E-1)[&rate=5.526138096179512E-4]:2.027202807668E-1,((67[&rate=5.526138096179512E-4]:3.670594179485E-1,((123[&rate=5.526138096179512E-4]:1.831416546072E-1,124[&rate=5.526138096179512E-4]:1.804094141701E-1)[&rate=5.526138096179512E-4]:3.447267978354E-2,122[&rate=5.526138096179512E-4]:2.176143343908E-1)[&rate=5.526138096179512E-4]:6.507176338984E-1)[&rate=5.526138096179512E-4]:1.37374562579E-1,(66[&rate=5.526138096179512E-4]:3.537204437406E-1,(((120[&rate=5.526138096179512E-4]:6.584411650996E-1,119[&rate=5.526138096179512E-4]:7.543315760584E-1)[&rate=5.526138096179512E-4]:9.088568508152E-1,(135[&rate=5.526138096179512E-4]:6.899301647747E-1,(138[&rate=5.526138096179512E-4]:2.659739904391E-1,136[&rate=5.526138096179512E-4]:1.344671411239E-1)[&rate=5.526138096179512E-4]:6.239561743357E-1)[&rate=5.526138096179512E-4]:6.253130566195E-1)[&rate=5.526138096179512E-4]:2.570737208324E-1,126[&rate=5.526138096179512E-4]:1.134559625062E0)[&rate=5.526138096179512E-4]:4.663350083634E-1)[&rate=5.526138096179512E-4]:1.507135367869E-1)[&rate=5.526138096179512E-4]:1.916341518733E-1)[&rate=5.526138096179512E-4]:1.854375689435E-1)[&rate=5.526138096179512E-4]:5.028721981352E-3)[&rate=5.526138096179512E-4]:2.701836314482E-2);
```
