## Supplementary File S2 for "Epidemiological and genomic investigation of chikungunya virus in Rio de Janeiro state, Brazil, between 2015 and 2018": empirical.trees (part 15 of 15)

```
tree STATE_87120000 [&joint=-20948.304119455366,lnP=-20948.304119455366] = [&R] ((34[&rate=5.777588856758464E-4]:3.791788380915E-2,(((((67[&rate=5.777588856758464E-4]:1.007529519929E-1,((124[&rate=5.777588856758464E-4]:2.77443655379E-1,123[&rate=5.777588856758464E-4]:2.801758958161E-1)[&rate=5.777588856758464E-4]:1.050655065394E-1,122[&rate=5.777588856758464E-4]:3.852414023555E-1)[&rate=5.777588856758464E-4]:2.167840999781E-1)[&rate=5.777588856758464E-4]:1.950066905447E-2,66[&rate=5.777588856758464E-4]:1.202536210474E-1)[&rate=5.777588856758464E-4]:4.647929566295E-2,((120[&rate=5.777588856758464E-4]:6.519293923666E-1,119[&rate=5.777588856758464E-4]:7.478198033255E-1)[&rate=5.777588856758464E-4]:1.062157776916E0,((135[&rate=5.777588856758464E-4]:4.249229306374E-1,(138[&rate=5.777588856758464E-4]:2.335268403284E-1,136[&rate=5.777588856758464E-4]:1.020199910132E-1)[&rate=5.777588856758464E-4]:3.913960903091E-1)[&rate=5.777588856758464E-4]:1.019761991134E0,126[&rate=5.777588856758464E-4]:1.006927604607E0)[&rate=5.777588856758464E-4]:1.734745299142E-2)[&rate=5.777588856758464E-4]:3.896320487972E-1)[&rate=5.777588856758464E-4]:3.593079550415E-1,((38[&rate=5.777588856758464E-4]:7.008827450632E-1,((((((((((((85[&rate=5.777588856758464E-4]:1.979548898957E-1,83[&rate=5.777588856758464E-4]:1.979548898957E-1)[&rate=5.777588856758464E-4]:7.716574606171E-2,((84[&rate=5.777588856758464E-4]:5.61019694695E-3,93[&rate=5.777588856758464E-4]:1.930882708396E-2)[&rate=5.777588856758464E-4]:5.971980353018E-2,86[&rate=5.777588856758464E-4]:6.533000047713E-2)[&rate=5.777588856758464E-4]:2.097906354802E-1)[&rate=5.777588856758464E-4]:1.603792559321E-2,(((90[&rate=5.777588856758464E-4]:3.091727654875E-2,91[&rate=5.777588856758464E-4]:3.091727654875E-2)[&rate=5.777588856758464E-4]:4.293204579148E-2,92[&rate=5.777588856758464E-4]:7.384932234023E-2)[&rate=5.777588856758464E-4]:1.588037859838E-1,87[&rate=5.777588856758464E-4]:2.18954478187E-1)[&rate=5.777588856758464E-4]:7.220408336359E-2)[&rate=5.777588856758464E-4]:1.293448961744E-1,(89[&rate=5.777588856758464E-4]:1.680835341698E-1,88[&rate=5.777588856758464E-4]:1.543849040328E-1)[&rate=5.777588856758464E-4]:2.661185536922E-1)[&rate=5.777588856758464E-4]:8.320402326285E-1,3[&rate=5.777588856758464E-4]:7.128176629564E-1)[&rate=5.777588856758464E-4]:1.26806623054E-1,((10[&rate=5.777588856758464E-4]:1.854018587752E-1,15[&rate=5.777588856758464E-4]:2.237580231587E-1)[&rate=5.777588856758464E-4]:3.538432769307E-1,(18[&rate=5.777588856758464E-4]:5.518550950095E-1,6[&rate=5.777588856758464E-4]:4.888413963794E-1)[&rate=5.777588856758464E-4]:3.396538316215E-2)[&rate=5.777588856758464E-4]:3.688723009893E-1)[&rate=5.777588856758464E-4]:4.462177988423E-1,((102[&rate=5.777588856758464E-4]:4.716098024102E-3,(((23[&rate=5.777588856758464E-4]:8.279560233729E-1,(25[&rate=5.777588856758464E-4]:6.78179602657E-1,20[&rate=5.777588856758464E-4]:6.590015204653E-1)[&rate=5.777588856758464E-4]:1.607353248255E-1)[&rate=5.777588856758464E-4]:3.484201197306E-2,(140[&rate=5.777588856758464E-4]:4.843308107402E-1,11[&rate=5.777588856758464E-4]:5.035088929319E-1)[&rate=5.777588856758464E-4]:2.743576355648E-1)[&rate=5.777588856758464E-4]:2.907149552401E-1,((1[&rate=5.777588856758464E-4]:6.214398784571E-2,(28[&rate=5.777588856758464E-4]:6.485662564292E-1,21[&rate=5.777588856758464E-4]:6.239087221827E-1)[&rate=5.777588856758464E-4]:1.998791012795E-1)[&rate=5.777588856758464E-4]:5.85001072475E-2,24[&rate=5.777588856758464E-4]:9.014660129014E-1)[&rate=5.777588856758464E-4]:2.630058817942E-1)[&rate=5.777588856758464E-4]:1.888038944799E-3)[&rate=5.777588856758464E-4]:4.674182414135E-2,(((144[&rate=5.777588856758464E-4]:2.767780769858E-1,(141[&rate=5.777588856758464E-4]:2.702463268565E-1,145[&rate=5.777588856758464E-4]:2.729860528841E-1)[&rate=5.777588856758464E-4]:9.27147615666E-3)[&rate=5.777588856758464E-4]:1.277786560817E-1,142[&rate=5.777588856758464E-4]:4.100361851224E-1)[&rate=5.777588856758464E-4]:8.54190845562E-1,((((115[&rate=5.777588856758464E-4]:7.590157283778E-1,(13[&rate=5.777588856758464E-4]:5.617603533931E-1,19[&rate=5.777588856758464E-4]:6.001165177767E-1)[&rate=5.777588856758464E-4]:2.794471558066E-1)[&rate=5.777588856758464E-4]:7.48295333259E-3,(108[&rate=5.777588856758464E-4]:6.999402219019E-1,(((112[&rate=5.777588856758464E-4]:2.049445927521E-1,114[&rate=5.777588856758464E-4]:1.227528119302E-1)[&rate=5.777588856758464E-4]:3.919407439831E-1,109[&rate=5.777588856758464E-4]:5.941456107078E-1)[&rate=5.777588856758464E-4]:7.661596510666E-2,107[&rate=5.777588856758464E-4]:6.515834936227E-1)[&rate=5.777588856758464E-4]:5.109645430655E-2)[&rate=5.777588856758464E-4]:1.240927063838E-1)[&rate=5.777588856758464E-4]:9.606025525928E-2,(116[&rate=5.777588856758464E-4]:6.602174435812E-1,((104[&rate=5.777588856758464E-4]:8.493161479888E-2,((139[&rate=5.777588856758464E-4]:1.949878643233E-1,111[&rate=5.777588856758464E-4]:1.964539856997E-2)[&rate=5.777588856758464E-4]:7.254132472362E-2,106[&rate=5.777588856758464E-4]:7.574836712922E-2)[&rate=5.777588856758464E-4]:9.183247669664E-3)[&rate=5.777588856758464E-4]:5.694843788594E-1,(148[&rate=5.777588856758464E-4]:1.537422760855E-1,143[&rate=5.777588856758464E-4]:1.510025500581E-1)[&rate=5.777588856758464E-4]:4.787559093537E-1)[&rate=5.777588856758464E-4]:6.607542252563E-2)[&rate=5.777588856758464E-4]:2.023414933885E-1)[&rate=5.777588856758464E-4]:9.971796985559E-2,(((17[&rate=5.777588856758464E-4]:5.637098927811E-1,14[&rate=5.777588856758464E-4]:5.253537283974E-1)[&rate=5.777588856758464E-4]:1.588895630237E-1,(105[&rate=5.777588856758464E-4]:4.406088364935E-1,110[&rate=5.777588856758464E-4]:4.625266447126E-1)[&rate=5.777588856758464E-4]:2.162371946538E-1)[&rate=5.777588856758464E-4]:6.101298680605E-2,((113[&rate=5.777588856758464E-4]:6.794702750167E-1,(30[&rate=5.777588856758464E-4]:3.420754023854E-1,4[&rate=5.777588856758464E-4]:1.694726626594E-1)[&rate=5.777588856758464E-4]:4.524633657821E-1)[&rate=5.777588856758464E-4]:2.066092757256E-3,(117[&rate=5.777588856758464E-4]:2.337125770019E-1,9[&rate=5.777588856758464E-4]:2.227536728922E-1)[&rate=5.777588856758464E-4]:4.505635167997E-1)[&rate=5.777588856758464E-4]:6.37199104532E-2)[&rate=5.777588856758464E-4]:2.9921240942E-1)[&rate=5.777588856758464E-4]:4.715560331107E-2)[&rate=5.777588856758464E-4]:3.380623394685E-2)[&rate=5.777588856758464E-4]:2.371238887146E-1)[&rate=5.777588856758464E-4]:7.182885073852E-1,101[&rate=5.777588856758464E-4]:1.00139086621E0)[&rate=5.777588856758464E-4]:4.433530488561E-1,((97[&rate=5.777588856758464E-4]:3.595234153539E-1,((2[&rate=5.777588856758464E-4]:8.031484629743E-1,((31[&rate=5.777588856758464E-4]:5.946010816237E-1,(22[&rate=5.777588856758464E-4]:3.125789062533E-1,27[&rate=5.777588856758464E-4]:3.290172624177E-1)[&rate=5.777588856758464E-4]:2.272276548224E-1)[&rate=5.777588856758464E-4]:2.378362603449E-1,((7[&rate=5.777588856758464E-4]:2.260032510317E-1,8[&rate=5.777588856758464E-4]:2.260032510317E-1)[&rate=5.777588856758464E-4]:3.546280301766E-1,26[&rate=5.777588856758464E-4]:6.874805962768E-1)[&rate=5.777588856758464E-4]:1.011211292534E-1)[&rate=5.777588856758464E-4]:1.981083812798E-1)[&rate=5.777588856758464E-4]:1.518342126654E0,16[&rate=5.777588856758464E-4]:2.450257712916E0)[&rate=5.777588856758464E-4]:6.579687992097E-2)[&rate=5.777588856758464E-4]:1.840569345214E-2,40[&rate=5.777588856758464E-4]:4.489673601722E-1)[&rate=5.777588856758464E-4]:2.261239590048E-2)[&rate=5.777588856758464E-4]:6.42707524213E-2,147[&rate=5.777588856758464E-4]:5.932275576744E-1)[&rate=5.777588856758464E-4]:2.228159148936E-3,((99[&rate=5.777588856758464E-4]:6.637999987695E-1,((95[&rate=5.777588856758464E-4]:5.086411753619E-1,(100[&rate=5.777588856758464E-4]:1.935599173479E-1,94[&rate=5.777588856758464E-4]:1.935599173479E-1)[&rate=5.777588856758464E-4]:2.30381804462E-1)[&rate=5.777588856758464E-4]:1.129705792104E-1,96[&rate=5.777588856758464E-4]:5.97021590638E-1)[&rate=5.777588856758464E-4]:3.125928244866E-2)[&rate=5.777588856758464E-4]:1.156077889632E-2,98[&rate=5.777588856758464E-4]:6.535028541686E-1)[&rate=5.777588856758464E-4]:1.299111402069E-2)[&rate=5.777588856758464E-4]:4.016534741055E-2,(146[&rate=5.777588856758464E-4]:5.682776119777E-1,39[&rate=5.777588856758464E-4]:4.480590327428E-1)[&rate=5.777588856758464E-4]:1.301849823107E-1)[&rate=5.777588856758464E-4]:1.909447409388E-1)[&rate=5.777588856758464E-4]:2.924950491786E-1,((127[&rate=5.777588856758464E-4]:2.765078116044E0,(121[&rate=5.777588856758464E-4]:2.317442963884E0,35[&rate=5.777588856758464E-4]:1.914155666235E-1)[&rate=5.777588856758464E-4]:6.539261749512E-3)[&rate=5.777588856758464E-4]:3.7290733862E-2,(36[&rate=5.777588856758464E-4]:2.51153010031E-1,((((69[&rate=5.777588856758464E-4]:1.004409907693E0,(((130[&rate=5.777588856758464E-4]:3.384261404205E-2,131[&rate=5.777588856758464E-4]:3.658234006941E-2)[&rate=5.777588856758464E-4]:2.226584147561E-1,129[&rate=5.777588856758464E-4]:2.565010287982E-1)[&rate=5.777588856758464E-4]:6.470125762219E-2,132[&rate=5.777588856758464E-4]:3.239420124477E-1)[&rate=5.777588856758464E-4]:5.35262415793E-1)[&rate=5.777588856758464E-4]:3.627549884702E-2,118[&rate=5.777588856758464E-4]:1.02972650243E0)[&rate=5.777588856758464E-4]:7.366361874981E-1,(((((47[&rate=5.777588856758464E-4]:5.681089161088E-1,44[&rate=5.777588856758464E-4]:5.626444352346E-1)[&rate=5.777588856758464E-4]:5.164922093891E-2,51[&rate=5.777588856758464E-4]:5.924357326763E-1)[&rate=5.777588856758464E-4]:4.290710507727E-3,(49[&rate=5.777588856758464E-4]:5.217622443652E-1,50[&rate=5.777588856758464E-4]:5.217622443652E-1)[&rate=5.777588856758464E-4]:6.94997179445E-2)[&rate=5.777588856758464E-4]:1.468151397495E-4,((46[&rate=5.777588856758464E-4]:5.435886477888E-1,(41[&rate=5.777588856758464E-4]:1.849802114742E-1,(42[&rate=5.777588856758464E-4]:1.841014303957E-1,48[&rate=5.777588856758464E-4]:2.22352796516E-1)[&rate=5.777588856758464E-4]:6.343261952721E-3)[&rate=5.777588856758464E-4]:3.039636275716E-1)[&rate=5.777588856758464E-4]:3.195991404854E-2,43[&rate=5.777588856758464E-4]:5.755485618373E-1)[&rate=5.777588856758464E-4]:4.864710085789E-2)[&rate=5.777588856758464E-4]:4.191922708923E-2,45[&rate=5.777588856758464E-4]:6.579181684731E-1)[&rate=5.777588856758464E-4]:1.953222817667E-1)[&rate=5.777588856758464E-4]:1.244698524541E-2,(128[&rate=5.777588856758464E-4]:1.410199552201E0,((((64[&rate=5.777588856758464E-4]:2.827350157514E-1,60[&rate=5.777588856758464E-4]:1.320500842447E-1)[&rate=5.777588856758464E-4]:5.172936979935E-2,62[&rate=5.777588856758464E-4]:3.755602759618E-1)[&rate=5.777588856758464E-4]:4.232727092662E-2,65[&rate=5.777588856758464E-4]:2.261067249706E-1)[&rate=5.777588856758464E-4]:4.39024284179E-1,(61[&rate=5.777588856758464E-4]:1.456508915825E-1,63[&rate=5.777588856758464E-4]:1.045550011714E-1)[&rate=5.777588856758464E-4]:7.112609394849E-1)[&rate=5.777588856758464E-4]:6.930137485309E-1)[&rate=5.777588856758464E-4]:2.288840955756E-1)[&rate=5.777588856758464E-4]:9.426114307638E-2)[&rate=5.777588856758464E-4]:3.066789466976E-2)[&rate=5.777588856758464E-4]:1.557667854914E-1)[&rate=5.777588856758464E-4]:1.350285240255E-1)[&rate=5.777588856758464E-4]:1.388182337759E-2,(((((((57[&rate=5.777588856758464E-4]:1.687360860856E-1,37[&rate=5.777588856758464E-4]:2.042552117687E-1)[&rate=5.777588856758464E-4]:3.643908537225E-2,58[&rate=5.777588856758464E-4]:2.215686140808E-1)[&rate=5.777588856758464E-4]:3.231470279917E-2,54[&rate=5.777588856758464E-4]:1.965062676996E-1)[&rate=5.777588856758464E-4]:2.22480013272E-2,(56[&rate=5.777588856758464E-4]:1.965080836762E-1,55[&rate=5.777588856758464E-4]:1.965080836762E-1)[&rate=5.777588856758464E-4]:5.230083015926E-2)[&rate=5.777588856758464E-4]:1.201624883482E-1,59[&rate=5.777588856758464E-4]:3.771681234952E-1)[&rate=5.777588856758464E-4]:2.591756842215E-1,68[&rate=5.777588856758464E-4]:5.871634798478E-1)[&rate=5.777588856758464E-4]:3.538917849404E-1,(((((((70[&rate=5.777588856758464E-4]:4.041653216332E-1,74[&rate=5.777588856758464E-4]:4.425214860166E-1)[&rate=5.777588856758464E-4]:5.981807226747E-2,76[&rate=5.777588856758464E-4]:5.023395582841E-1)[&rate=5.777588856758464E-4]:1.115990364094E-1,75[&rate=5.777588856758464E-4]:6.139385946935E-1)[&rate=5.777588856758464E-4]:6.410625691144E-2,((((((72[&rate=5.777588856758464E-4]:9.725611348187E-2,78[&rate=5.777588856758464E-4]:1.191739217012E-1)[&rate=5.777588856758464E-4]:9.421787617204E-2,82[&rate=5.777588856758464E-4]:2.216109759553E-1)[&rate=5.777588856758464E-4]:9.404596730727E-3,79[&rate=5.777588856758464E-4]:2.227963946039E-1)[&rate=5.777588856758464E-4]:2.100711216182E-1,77[&rate=5.777588856758464E-4]:4.684839545782E-1)[&rate=5.777588856758464E-4]:5.403602450699E-2,(80[&rate=5.777588856758464E-4]:2.567911254239E-2,81[&rate=5.777588856758464E-4]:2.567911254239E-2)[&rate=5.777588856758464E-4]:4.530052501044E-1)[&rate=5.777588856758464E-4]:4.854679732683E-2,(73[&rate=5.777588856758464E-4]:4.397649663686E-1,71[&rate=5.777588856758464E-4]:3.712718156837E-1)[&rate=5.777588856758464E-4]:1.367812620982E-1)[&rate=5.777588856758464E-4]:1.014986231381E-1)[&rate=5.777588856758464E-4]:9.027407753362E-1,((52[&rate=5.777588856758464E-4]:6.190985801758E-1,(103[&rate=5.777588856758464E-4]:4.19989666353E-1,((12[&rate=5.777588856758464E-4]:1.099025176493E-1,5[&rate=5.777588856758464E-4]:7.154635326589E-2)[&rate=5.777588856758464E-4]:8.846591713498E-2,29[&rate=5.777588856758464E-4]:3.052177498529E-1)[&rate=5.777588856758464E-4]:3.476486288289E-1)[&rate=5.777588856758464E-4]:1.863402648384E0)[&rate=5.777588856758464E-4]:4.916358957151E-2,((133[&rate=5.777588856758464E-4]:5.420678208915E-1,137[&rate=5.777588856758464E-4]:5.831637113025E-1)[&rate=5.777588856758464E-4]:1.292818373459E-1,134[&rate=5.777588856758464E-4]:6.412126719362E-1)[&rate=5.777588856758464E-4]:7.707952871668E-1)[&rate=5.777588856758464E-4]:1.74257119893E-1)[&rate=5.777588856758464E-4]:4.549501635602E-2,53[&rate=5.777588856758464E-4]:8.79817584685E-1)[&rate=5.777588856758464E-4]:2.081427181489E-1,125[&rate=5.777588856758464E-4]:8.775777891726E-1)[&rate=5.777588856758464E-4]:2.301441422823E-1)[&rate=5.777588856758464E-4]:1.465880681136E-1)[&rate=5.777588856758464E-4]:3.610088873098E-1)[&rate=5.777588856758464E-4]:6.35000867303E-2,(33[&rate=5.777588856758464E-4]:7.650855068712E-2,32[&rate=5.777588856758464E-4]:7.102909863241E-2)[&rate=5.777588856758464E-4]:8.471063687956E-3);
tree STATE_87210000 [&joint=-20979.437024121933,lnP=-20979.437024121933] = [&R] ((((38[&rate=5.357589493743385E-4]:7.854113634021E-1,(((((3[&rate=5.357589493743385E-4]:7.497582608092E-1,(((((83[&rate=5.357589493743385E-4]:1.205784814926E-1,85[&rate=5.357589493743385E-4]:1.205784814926E-1)[&rate=5.357589493743385E-4]:5.343370653453E-3,86[&rate=5.357589493743385E-4]:1.259218521461E-1)[&rate=5.357589493743385E-4]:3.111753125426E-2,(93[&rate=5.357589493743385E-4]:4.009233318503E-2,84[&rate=5.357589493743385E-4]:2.639370304802E-2)[&rate=5.357589493743385E-4]:1.306456803523E-1)[&rate=5.357589493743385E-4]:5.866292127874E-2,(((90[&rate=5.357589493743385E-4]:3.933176114174E-2,91[&rate=5.357589493743385E-4]:3.933176114174E-2)[&rate=5.357589493743385E-4]:2.584967046765E-2,92[&rate=5.357589493743385E-4]:6.518143160939E-2)[&rate=5.357589493743385E-4]:1.617347592055E-1,87[&rate=5.357589493743385E-4]:2.132175606779E-1)[&rate=5.357589493743385E-4]:2.484744001211E-3)[&rate=5.357589493743385E-4]:9.139789221175E-2,(88[&rate=5.357589493743385E-4]:4.738049396006E-3,89[&rate=5.357589493743385E-4]:1.843667953302E-2)[&rate=5.357589493743385E-4]:3.023621474948E-1)[&rate=5.357589493743385E-4]:9.823840913155E-1)[&rate=5.357589493743385E-4]:5.860937046555E-1,(18[&rate=5.357589493743385E-4]:1.039173279319E0,((10[&rate=5.357589493743385E-4]:2.439881744752E-1,15[&rate=5.357589493743385E-4]:2.823443388586E-1)[&rate=5.357589493743385E-4]:4.037567625395E-1,6[&rate=5.357589493743385E-4]:6.313065808503E-1)[&rate=5.357589493743385E-4]:3.448529998389E-1)[&rate=5.357589493743385E-4]:4.11747179296E-1)[&rate=5.357589493743385E-4]:2.787576642058E-1,((((144[&rate=5.357589493743385E-4]:3.085143662559E-1,(141[&rate=5.357589493743385E-4]:1.151624699356E-2,145[&rate=5.357589493743385E-4]:1.425597302114E-2)[&rate=5.357589493743385E-4]:2.997378452897E-1)[&rate=5.357589493743385E-4]:2.727113830261E-1,142[&rate=5.357589493743385E-4]:5.867052013369E-1)[&rate=5.357589493743385E-4]:9.955974504743E-1,((((106[&rate=5.357589493743385E-4]:3.525368529618E-1,(111[&rate=5.357589493743385E-4]:2.739484342727E-1,(139[&rate=5.357589493743385E-4]:3.876600675264E-1,104[&rate=5.357589493743385E-4]:1.958792456086E-1)[&rate=5.357589493743385E-4]:6.163083249974E-2)[&rate=5.357589493743385E-4]:9.502677485339E-2)[&rate=5.357589493743385E-4]:5.896739393244E-1,((148[&rate=5.357589493743385E-4]:3.244411258015E-1,143[&rate=5.357589493743385E-4]:3.217013997741E-1)[&rate=5.357589493743385E-4]:5.54330915569E-1,116[&rate=5.357589493743385E-4]:8.404158769868E-1)[&rate=5.357589493743385E-4]:4.152094269656E-2)[&rate=5.357589493743385E-4]:7.885317568402E-2,(115[&rate=5.357589493743385E-4]:7.587590586176E-1,(((107[&rate=5.357589493743385E-4]:3.002941945612E-1,108[&rate=5.357589493743385E-4]:2.975544685338E-1)[&rate=5.357589493743385E-4]:1.228235511674E-1,((109[&rate=5.357589493743385E-4]:2.613740924621E-1,114[&rate=5.357589493743385E-4]:1.819220376676E-1)[&rate=5.357589493743385E-4]:3.135033419587E-3,112[&rate=5.357589493743385E-4]:2.672488519091E-1)[&rate=5.357589493743385E-4]:1.777867020385E-1)[&rate=5.357589493743385E-4]:3.323260921495E-1,(13[&rate=5.357589493743385E-4]:5.452276016302E-1,19[&rate=5.357589493743385E-4]:5.835837660139E-1)[&rate=5.357589493743385E-4]:2.32134044467E-1)[&rate=5.357589493743385E-4]:6.35891933423E-2)[&rate=5.357589493743385E-4]:2.020309367498E-1)[&rate=5.357589493743385E-4]:2.797941802887E-1,(((9[&rate=5.357589493743385E-4]:5.49738510848E-1,(17[&rate=5.357589493743385E-4]:2.655257845315E-1,14[&rate=5.357589493743385E-4]:2.271696201478E-1)[&rate=5.357589493743385E-4]:3.307880687822E-1)[&rate=5.357589493743385E-4]:4.019156600027E-2,(30[&rate=5.357589493743385E-4]:1.827270034853E-1,4[&rate=5.357589493743385E-4]:1.012426375929E-2)[&rate=5.357589493743385E-4]:5.304907445959E-1)[&rate=5.357589493743385E-4]:4.88944693001E-1,(110[&rate=5.357589493743385E-4]:5.825512710992E-1,((105[&rate=5.357589493743385E-4]:3.878874955472E-1,117[&rate=5.357589493743385E-4]:4.180244818486E-1)[&rate=5.357589493743385E-4]:1.360541705976E-1,113[&rate=5.357589493743385E-4]:5.513389264186E-1)[&rate=5.357589493743385E-4]:3.669179673529E-2)[&rate=5.357589493743385E-4]:4.990632247775E-1)[&rate=5.357589493743385E-4]:2.356820085466E-1)[&rate=5.357589493743385E-4]:8.692395560693E-2)[&rate=5.357589493743385E-4]:3.645719769001E-2,((102[&rate=5.357589493743385E-4]:4.456087839805E-2,((11[&rate=5.357589493743385E-4]:4.214875612133E-1,140[&rate=5.357589493743385E-4]:4.023094790215E-1)[&rate=5.357589493743385E-4]:1.277546523804E-1,(23[&rate=5.357589493743385E-4]:5.174163329236E-1,(25[&rate=5.357589493743385E-4]:4.719729575893E-1,20[&rate=5.357589493743385E-4]:4.527948753976E-1)[&rate=5.357589493743385E-4]:5.640227944399E-2)[&rate=5.357589493743385E-4]:1.167573875192E-1)[&rate=5.357589493743385E-4]:5.610720894619E-1)[&rate=5.357589493743385E-4]:2.912510558798E-1,(24[&rate=5.357589493743385E-4]:9.436087742602E-1,((28[&rate=5.357589493743385E-4]:7.693988565363E-1,21[&rate=5.357589493743385E-4]:7.447413222898E-1)[&rate=5.357589493743385E-4]:4.612640400026E-2,1[&rate=5.357589493743385E-4]:2.922389067359E-2)[&rate=5.357589493743385E-4]:1.335629657784E-1)[&rate=5.357589493743385E-4]:5.538469956341E-1)[&rate=5.357589493743385E-4]:3.637257275747E-2)[&rate=5.357589493743385E-4]:2.451648486625E-1)[&rate=5.357589493743385E-4]:1.626454293476E-1,101[&rate=5.357589493743385E-4]:7.745153329906E-1)[&rate=5.357589493743385E-4]:8.230248167437E-1,((16[&rate=5.357589493743385E-4]:2.698612653337E0,((((97[&rate=5.357589493743385E-4]:3.997996484571E-1,98[&rate=5.357589493743385E-4]:5.992532003696E-1)[&rate=5.357589493743385E-4]:1.006436763413E-2,(96[&rate=5.357589493743385E-4]:3.240959190052E-1,99[&rate=5.357589493743385E-4]:3.596150446881E-1)[&rate=5.357589493743385E-4]:2.715604468129E-1)[&rate=5.357589493743385E-4]:7.355769240084E-2,(95[&rate=5.357589493743385E-4]:6.054974607393E-1,(100[&rate=5.357589493743385E-4]:4.348141377605E-1,94[&rate=5.357589493743385E-4]:4.348141377605E-1)[&rate=5.357589493743385E-4]:8.598386942668E-2)[&rate=5.357589493743385E-4]:8.830676141403E-2)[&rate=5.357589493743385E-4]:5.474380414803E-2,40[&rate=5.357589493743385E-4]:6.092037640063E-1)[&rate=5.357589493743385E-4]:3.91596321304E-3)[&rate=5.357589493743385E-4]:1.055088913804E-2,(((2[&rate=5.357589493743385E-4]:7.55417058842E-1,(31[&rate=5.357589493743385E-4]:8.041720515192E-1,((22[&rate=5.357589493743385E-4]:3.055339751062E-1,27[&rate=5.357589493743385E-4]:3.219723312706E-1)[&rate=5.357589493743385E-4]:4.080284500582E-1,((7[&rate=5.357589493743385E-4]:3.540786442573E-1,8[&rate=5.357589493743385E-4]:3.540786442573E-1)[&rate=5.357589493743385E-4]:1.662641419842E-1,26[&rate=5.357589493743385E-4]:6.2719210131E-1)[&rate=5.357589493743385E-4]:9.732922796402E-2)[&rate=5.357589493743385E-4]:3.581510580681E-2)[&rate=5.357589493743385E-4]:1.786422675969E-1)[&rate=5.357589493743385E-4]:1.741574323918E0,146[&rate=5.357589493743385E-4]:6.604841591653E-1)[&rate=5.357589493743385E-4]:6.42484739286E-2,(39[&rate=5.357589493743385E-4]:5.926876297817E-1,147[&rate=5.357589493743385E-4]:6.50064678962E-1)[&rate=5.357589493743385E-4]:1.182642407736E-2)[&rate=5.357589493743385E-4]:1.915656249836E-2)[&rate=5.357589493743385E-4]:7.053743831089E-4)[&rate=5.357589493743385E-4]:2.293413835907E-1)[&rate=5.357589493743385E-4]:4.456886889965E-1,(((((((41[&rate=5.357589493743385E-4]:2.537158909964E-1,(42[&rate=5.357589493743385E-4]:2.496848093933E-1,48[&rate=5.357589493743385E-4]:2.879361755135E-1)[&rate=5.357589493743385E-4]:9.495562477355E-3)[&rate=5.357589493743385E-4]:2.366366519714E-1,46[&rate=5.357589493743385E-4]:5.449973517107E-1)[&rate=5.357589493743385E-4]:2.631017098104E-2,43[&rate=5.357589493743385E-4]:5.713075226918E-1)[&rate=5.357589493743385E-4]:1.383704082811E-1,(47[&rate=5.357589493743385E-4]:5.581617414543E-1,44[&rate=5.357589493743385E-4]:5.5269726058E-1)[&rate=5.357589493743385E-4]:1.515161895187E-1)[&rate=5.357589493743385E-4]:2.505696836737E-2,(51[&rate=5.357589493743385E-4]:6.892810342612E-1,(49[&rate=5.357589493743385E-4]:4.479419728708E-1,50[&rate=5.357589493743385E-4]:4.479419728708E-1)[&rate=5.357589493743385E-4]:2.358745805161E-1)[&rate=5.357589493743385E-4]:1.813146070761E-2)[&rate=5.357589493743385E-4]:4.142190100146E-2,45[&rate=5.357589493743385E-4]:7.679600790304E-1)[&rate=5.357589493743385E-4]:3.527671643055E-1,(35[&rate=5.357589493743385E-4]:7.787019268175E-2,(36[&rate=5.357589493743385E-4]:5.357703484873E-2,((127[&rate=5.357589493743385E-4]:2.097868521959E0,121[&rate=5.357589493743385E-4]:1.656772631548E0)[&rate=5.357589493743385E-4]:4.000972365683E-1,((128[&rate=5.357589493743385E-4]:1.040239629076E0,((((130[&rate=5.357589493743385E-4]:1.863590911712E-1,131[&rate=5.357589493743385E-4]:1.890988171986E-1)[&rate=5.357589493743385E-4]:6.402564195184E-2,(129[&rate=5.357589493743385E-4]:1.764257928956E-1,132[&rate=5.357589493743385E-4]:1.791655189229E-1)[&rate=5.357589493743385E-4]:7.395894022748E-2)[&rate=5.357589493743385E-4]:4.212342566342E-1,69[&rate=5.357589493743385E-4]:8.195641952368E-1)[&rate=5.357589493743385E-4]:2.05744239091E-2,118[&rate=5.357589493743385E-4]:8.291797150362E-1)[&rate=5.357589493743385E-4]:3.507859414374E-1)[&rate=5.357589493743385E-4]:1.836648672915E-1,((((60[&rate=5.357589493743385E-4]:1.058717520031E-1,64[&rate=5.357589493743385E-4]:2.565566835098E-1)[&rate=5.357589493743385E-4]:8.43883857305E-2,62[&rate=5.357589493743385E-4]:3.820409596513E-1)[&rate=5.357589493743385E-4]:1.359254802019E-2,65[&rate=5.357589493743385E-4]:2.038526857538E-1)[&rate=5.357589493743385E-4]:2.90834715986E-1,(61[&rate=5.357589493743385E-4]:1.202248657374E-1,63[&rate=5.357589493743385E-4]:7.91289753264E-2)[&rate=5.357589493743385E-4]:5.662433579201E-1)[&rate=5.357589493743385E-4]:6.771623001076E-1)[&rate=5.357589493743385E-4]:2.357050977759E-1)[&rate=5.357589493743385E-4]:7.615922152685E-2)[&rate=5.357589493743385E-4]:7.086850029877E-2)[&rate=5.357589493743385E-4]:2.874861396578E-1)[&rate=5.357589493743385E-4]:2.633782735435E-1)[&rate=5.357589493743385E-4]:2.16142202583E-1,(((67[&rate=5.357589493743385E-4]:1.109905199916E-1,(122[&rate=5.357589493743385E-4]:3.310382765411E-1,(123[&rate=5.357589493743385E-4]:6.544700514402E-2,124[&rate=5.357589493743385E-4]:6.271476470689E-2)[&rate=5.357589493743385E-4]:2.655912713971E-1)[&rate=5.357589493743385E-4]:2.812247937911E-1)[&rate=5.357589493743385E-4]:2.399937281338E-1,(66[&rate=5.357589493743385E-4]:2.741920826661E-1,(126[&rate=5.357589493743385E-4]:1.242621218601E0,((119[&rate=5.357589493743385E-4]:1.294334773462E0,120[&rate=5.357589493743385E-4]:1.198444362503E0)[&rate=5.357589493743385E-4]:3.129801989062E-1,(135[&rate=5.357589493743385E-4]:8.1824407235E-1,(138[&rate=5.357589493743385E-4]:1.449616550747E-1,136[&rate=5.357589493743385E-4]:1.345480575952E-2)[&rate=5.357589493743385E-4]:8.732824172753E-1)[&rate=5.357589493743385E-4]:4.41125694539E-1)[&rate=5.357589493743385E-4]:4.210087688762E-1)[&rate=5.357589493743385E-4]:2.787450537502E-1)[&rate=5.357589493743385E-4]:7.679216545926E-2)[&rate=5.357589493743385E-4]:3.455801737366E-1,((125[&rate=5.357589493743385E-4]:9.00908902011E-1,((((103[&rate=5.357589493743385E-4]:6.982944597765E-1,((12[&rate=5.357589493743385E-4]:3.03788456234E-1,5[&rate=5.357589493743385E-4]:2.654322918506E-1)[&rate=5.357589493743385E-4]:2.455062870009E-1,29[&rate=5.357589493743385E-4]:6.561440583035E-1)[&rate=5.357589493743385E-4]:2.750271138018E-1)[&rate=5.357589493743385E-4]:1.721160223486E0,52[&rate=5.357589493743385E-4]:7.551609487012E-1)[&rate=5.357589493743385E-4]:1.16602743401E-1,((75[&rate=5.357589493743385E-4]:3.363484954581E-1,((70[&rate=5.357589493743385E-4]:2.047579789718E-1,76[&rate=5.357589493743385E-4]:2.431141433553E-1)[&rate=5.357589493743385E-4]:3.9644586288E-2,74[&rate=5.357589493743385E-4]:2.827587296433E-1)[&rate=5.357589493743385E-4]:5.358976581486E-2)[&rate=5.357589493743385E-4]:2.726552307611E-1,((77[&rate=5.357589493743385E-4]:3.926584405742E-1,((79[&rate=5.357589493743385E-4]:2.155202681733E-1,82[&rate=5.357589493743385E-4]:2.237394462554E-1)[&rate=5.357589493743385E-4]:4.787714280047E-2,((72[&rate=5.357589493743385E-4]:1.256963790533E-1,78[&rate=5.357589493743385E-4]:1.476141872726E-1)[&rate=5.357589493743385E-4]:9.805659754355E-2,71[&rate=5.357589493743385E-4]:2.182735245421E-1)[&rate=5.357589493743385E-4]:1.772662615765E-2)[&rate=5.357589493743385E-4]:9.364459124429E-2)[&rate=5.357589493743385E-4]:2.176885475689E-3,(73[&rate=5.357589493743385E-4]:3.950310545486E-1,(80[&rate=5.357589493743385E-4]:1.367531060516E-1,81[&rate=5.357589493743385E-4]:1.367531060516E-1)[&rate=5.357589493743385E-4]:2.089628800038E-1)[&rate=5.357589493743385E-4]:5.283723556005E-3)[&rate=5.357589493743385E-4]:2.086889481147E-1)[&rate=5.357589493743385E-4]:1.001026303184E0)[&rate=5.357589493743385E-4]:6.837180979656E-2,((137[&rate=5.357589493743385E-4]:7.309784019132E-1,(133[&rate=5.357589493743385E-4]:6.362079840872E-1,134[&rate=5.357589493743385E-4]:6.060709977861E-1)[&rate=5.357589493743385E-4]:5.367452741494E-2)[&rate=5.357589493743385E-4]:9.657482090164E-1,53[&rate=5.357589493743385E-4]:8.735512235503E-1)[&rate=5.357589493743385E-4]:5.838755703706E-2)[&rate=5.357589493743385E-4]:1.793526350849E-1)[&rate=5.357589493743385E-4]:4.347937612478E-1,((((56[&rate=5.357589493743385E-4]:3.630976897938E-1,55[&rate=5.357589493743385E-4]:3.630976897938E-1)[&rate=5.357589493743385E-4]:3.573066182811E-2,(((54[&rate=5.357589493743385E-4]:7.143816752904E-2,59[&rate=5.357589493743385E-4]:1.096895336493E-1)[&rate=5.357589493743385E-4]:3.020124294096E-2,37[&rate=5.357589493743385E-4]:1.781421427104E-1)[&rate=5.357589493743385E-4]:2.110079059853E-1,58[&rate=5.357589493743385E-4]:3.700243656356E-1)[&rate=5.357589493743385E-4]:5.612639035802E-2)[&rate=5.357589493743385E-4]:1.217787836618E-1,57[&rate=5.357589493743385E-4]:5.315360970324E-1)[&rate=5.357589493743385E-4]:2.015721542076E-1,68[&rate=5.357589493743385E-4]:6.811956829339E-1)[&rate=5.357589493743385E-4]:4.878403136582E-1)[&rate=5.357589493743385E-4]:7.524906304215E-2)[&rate=5.357589493743385E-4]:1.483123866041E-1)[&rate=5.357589493743385E-4]:2.29103092169E-1,((32[&rate=5.357589493743385E-4]:8.545381287861E-2,34[&rate=5.357589493743385E-4]:1.073716210977E-1)[&rate=5.357589493743385E-4]:5.968119638217E-2,33[&rate=5.357589493743385E-4]:1.506144613155E-1)[&rate=5.357589493743385E-4]:4.391338452514E-2);
tree STATE_87300000 [&joint=-21011.718102666287,lnP=-21011.718102666287] = [&R] (33[&rate=5.157066913058524E-4]:3.344444896978E-1,((((125[&rate=5.157066913058524E-4]:1.205264136422E0,((53[&rate=5.157066913058524E-4]:8.553656400668E-1,((103[&rate=5.157066913058524E-4]:1.097191605279E0,((12[&rate=5.157066913058524E-4]:2.916860119866E-1,5[&rate=5.157066913058524E-4]:2.533298476031E-1)[&rate=5.157066913058524E-4]:5.024908079722E-1,29[&rate=5.157066913058524E-4]:9.010261350273E-1)[&rate=5.157066913058524E-4]:4.290421825806E-1)[&rate=5.157066913058524E-4]:1.401696422256E0,52[&rate=5.157066913058524E-4]:8.345942929743E-1)[&rate=5.157066913058524E-4]:2.896806840391E-2)[&rate=5.157066913058524E-4]:1.680531597351E-1,((((70[&rate=5.157066913058524E-4]:6.411333806709E-1,(74[&rate=5.157066913058524E-4]:4.53638615019E-1,76[&rate=5.157066913058524E-4]:4.53638615019E-1)[&rate=5.157066913058524E-4]:2.258509300354E-1)[&rate=5.157066913058524E-4]:5.86757008929E-2,75[&rate=5.157066913058524E-4]:7.381652459472E-1)[&rate=5.157066913058524E-4]:3.424824648778E-1,((((80[&rate=5.157066913058524E-4]:8.393490021058E-2,81[&rate=5.157066913058524E-4]:8.393490021058E-2)[&rate=5.157066913058524E-4]:2.608371491811E-1,71[&rate=5.157066913058524E-4]:3.255939672E-1)[&rate=5.157066913058524E-4]:1.160963473643E-1,((79[&rate=5.157066913058524E-4]:1.879087777388E-1,73[&rate=5.157066913058524E-4]:2.290046681496E-1)[&rate=5.157066913058524E-4]:2.10442879961E-1,(72[&rate=5.157066913058524E-4]:3.311895136218E-1,(78[&rate=5.157066913058524E-4]:2.748498808751E-1,82[&rate=5.157066913058524E-4]:2.830690589572E-1)[&rate=5.157066913058524E-4]:7.825744096604E-2)[&rate=5.157066913058524E-4]:4.524433585861E-2)[&rate=5.157066913058524E-4]:7.073591713857E-2)[&rate=5.157066913058524E-4]:8.018902509692E-2,77[&rate=5.157066913058524E-4]:5.848930382913E-1)[&rate=5.157066913058524E-4]:4.90275220479E-1)[&rate=5.157066913058524E-4]:5.660707871169E-1,((137[&rate=5.157066913058524E-4]:3.929879041412E-1,133[&rate=5.157066913058524E-4]:3.518920137301E-1)[&rate=5.157066913058524E-4]:6.173637857113E-2,134[&rate=5.157066913058524E-4]:3.834914060001E-1)[&rate=5.157066913058524E-4]:1.268706543997E0)[&rate=5.157066913058524E-4]:1.23163360472E-1)[&rate=5.157066913058524E-4]:3.922278502814E-1)[&rate=5.157066913058524E-4]:2.414868087974E-1,((((56[&rate=5.157066913058524E-4]:2.9542322794E-1,55[&rate=5.157066913058524E-4]:2.9542322794E-1)[&rate=5.157066913058524E-4]:9.096963684802E-2,(54[&rate=5.157066913058524E-4]:1.062768639263E-1,(37[&rate=5.157066913058524E-4]:1.175631756862E-1,58[&rate=5.157066913058524E-4]:9.843749262613E-2)[&rate=5.157066913058524E-4]:6.521642048051E-2)[&rate=5.157066913058524E-4]:2.500613560531E-1)[&rate=5.157066913058524E-4]:1.385894709104E-1,(57[&rate=5.157066913058524E-4]:4.129639394794E-1,59[&rate=5.157066913058524E-4]:4.102316990423E-1)[&rate=5.157066913058524E-4]:1.229473579677E-1)[&rate=5.157066913058524E-4]:4.016665803194E-1,68[&rate=5.157066913058524E-4]:8.856653094604E-1)[&rate=5.157066913058524E-4]:3.944189690923E-1)[&rate=5.157066913058524E-4]:3.210569505525E-1,(32[&rate=5.157066913058524E-4]:6.277140138707E-2,(34[&rate=5.157066913058524E-4]:3.227913576528E-2,((38[&rate=5.157066913058524E-4]:8.16097677481E-1,(((((97[&rate=5.157066913058524E-4]:2.099821659665E-1,16[&rate=5.157066913058524E-4]:2.36651334345E0)[&rate=5.157066913058524E-4]:3.349566366164E-1,146[&rate=5.157066913058524E-4]:7.36195633184E-1)[&rate=5.157066913058524E-4]:1.888361268472E-2,((((((3[&rate=5.157066913058524E-4]:8.629261403177E-1,(((87[&rate=5.157066913058524E-4]:2.136336200203E-1,((90[&rate=5.157066913058524E-4]:5.403138619977E-2,91[&rate=5.157066913058524E-4]:5.403138619977E-2)[&rate=5.157066913058524E-4]:4.334849597863E-2,92[&rate=5.157066913058524E-4]:9.737988217841E-2)[&rate=5.157066913058524E-4]:1.299523679789E-1)[&rate=5.157066913058524E-4]:2.733515902661E-2,(86[&rate=5.157066913058524E-4]:1.108486538494E-1,(83[&rate=5.157066913058524E-4]:1.028425142415E-1,(93[&rate=5.157066913058524E-4]:1.002742374876E-1,(84[&rate=5.157066913058524E-4]:8.358616286283E-2,85[&rate=5.157066913058524E-4]:8.358616286283E-2)[&rate=5.157066913058524E-4]:2.989444487774E-3)[&rate=5.157066913058524E-4]:1.62669068909E-2)[&rate=5.157066913058524E-4]:8.006139607908E-3)[&rate=5.157066913058524E-4]:1.301201251975E-1)[&rate=5.157066913058524E-4]:5.177600590712E-1,(88[&rate=5.157066913058524E-4]:2.332930190027E-2,89[&rate=5.157066913058524E-4]:3.702793203729E-2)[&rate=5.157066913058524E-4]:7.353995362178E-1)[&rate=5.157066913058524E-4]:6.439233295967E-1)[&rate=5.157066913058524E-4]:1.839760085239E-1,((6[&rate=5.157066913058524E-4]:7.434770951863E-1,(10[&rate=5.157066913058524E-4]:3.710101505008E-1,15[&rate=5.157066913058524E-4]:4.093663148843E-1)[&rate=5.157066913058524E-4]:3.889053008498E-1)[&rate=5.157066913058524E-4]:5.483778158357E-3,18[&rate=5.157066913058524E-4]:8.119745719748E-1)[&rate=5.157066913058524E-4]:3.499960700174E-1)[&rate=5.157066913058524E-4]:5.730760102808E-1,((((141[&rate=5.157066913058524E-4]:1.909168018774E-1,145[&rate=5.157066913058524E-4]:1.93656527905E-1)[&rate=5.157066913058524E-4]:3.823894747631E-2,144[&rate=5.157066913058524E-4]:2.264160233264E-1)[&rate=5.157066913058524E-4]:2.332171253909E-1,142[&rate=5.157066913058524E-4]:4.651126007722E-1)[&rate=5.157066913058524E-4]:1.254433579466E0,((((23[&rate=5.157066913058524E-4]:7.304093564217E-1,(25[&rate=5.157066913058524E-4]:7.237581856211E-1,20[&rate=5.157066913058524E-4]:7.045801034294E-1)[&rate=5.157066913058524E-4]:1.761007491018E-2)[&rate=5.157066913058524E-4]:4.609170836042E-2,(140[&rate=5.157066913058524E-4]:3.094438737544E-1,11[&rate=5.157066913058524E-4]:3.286219559461E-1)[&rate=5.157066913058524E-4]:3.629476019867E-1)[&rate=5.157066913058524E-4]:6.16199587289E-1,((24[&rate=5.157066913058524E-4]:9.795290223264E-1,((21[&rate=5.157066913058524E-4]:8.000563222792E-1,1[&rate=5.157066913058524E-4]:3.841248666274E-2)[&rate=5.157066913058524E-4]:3.722029037568E-2,28[&rate=5.157066913058524E-4]:8.619341469014E-1)[&rate=5.157066913058524E-4]:1.230743274797E-1)[&rate=5.157066913058524E-4]:3.68900795586E-1,102[&rate=5.157066913058524E-4]:1.86785982296E-1)[&rate=5.157066913058524E-4]:5.522973826833E-2)[&rate=5.157066913058524E-4]:2.203998175081E-1,(((((109[&rate=5.157066913058524E-4]:4.297639339208E-1,(112[&rate=5.157066913058524E-4]:3.21966933133E-1,114[&rate=5.157066913058524E-4]:2.397751523111E-1)[&rate=5.157066913058524E-4]:1.105367268152E-1)[&rate=5.157066913058524E-4]:8.465240316188E-2,(107[&rate=5.157066913058524E-4]:2.961536272635E-1,108[&rate=5.157066913058524E-4]:2.934139012361E-1)[&rate=5.157066913058524E-4]:1.990846276274E-1)[&rate=5.157066913058524E-4]:3.765342610276E-1,((13[&rate=5.157066913058524E-4]:4.469122751679E-1,19[&rate=5.157066913058524E-4]:4.852684395515E-1)[&rate=5.157066913058524E-4]:4.212650766721E-1,115[&rate=5.157066913058524E-4]:7.859855710181E-1)[&rate=5.157066913058524E-4]:2.551297229764E-2)[&rate=5.157066913058524E-4]:3.571203810559E-1,(((111[&rate=5.157066913058524E-4]:3.276966584976E-1,(104[&rate=5.157066913058524E-4]:1.202723658464E-1,139[&rate=5.157066913058524E-4]:3.120531877642E-1)[&rate=5.157066913058524E-4]:1.909859364868E-1)[&rate=5.157066913058524E-4]:2.359027051706E-2,106[&rate=5.157066913058524E-4]:3.348485728503E-1)[&rate=5.157066913058524E-4]:7.27871916027E-1,((148[&rate=5.157066913058524E-4]:3.60749270273E-1,143[&rate=5.157066913058524E-4]:3.580095442457E-1)[&rate=5.157066913058524E-4]:3.923035676467E-1,116[&rate=5.157066913058524E-4]:7.14696673536E-1)[&rate=5.157066913058524E-4]:2.877498427385E-1)[&rate=5.157066913058524E-4]:1.661724080971E-1)[&rate=5.157066913058524E-4]:1.891267692885E-1,((9[&rate=5.157066913058524E-4]:7.676177539767E-1,((17[&rate=5.157066913058524E-4]:3.297681702895E-1,14[&rate=5.157066913058524E-4]:2.914120059058E-1)[&rate=5.157066913058524E-4]:4.594243675218E-1,(30[&rate=5.157066913058524E-4]:4.665171072283E-1,4[&rate=5.157066913058524E-4]:2.939143675022E-1)[&rate=5.157066913058524E-4]:3.993877593502E-1)[&rate=5.157066913058524E-4]:2.500055863115E-2)[&rate=5.157066913058524E-4]:1.800164940135E-1,((110[&rate=5.157066913058524E-4]:6.467303775659E-1,(113[&rate=5.157066913058524E-4]:3.504642727189E-1,117[&rate=5.157066913058524E-4]:3.532039987465E-1)[&rate=5.157066913058524E-4]:3.017455569017E-1)[&rate=5.157066913058524E-4]:1.10533192721E-1,105[&rate=5.157066913058524E-4]:7.353457620678E-1)[&rate=5.157066913058524E-4]:1.931104037306E-1)[&rate=5.157066913058524E-4]:4.840840484098E-1)[&rate=5.157066913058524E-4]:9.645066633003E-2)[&rate=5.157066913058524E-4]:1.055529969938E-2)[&rate=5.157066913058524E-4]:1.497470473779E-1)[&rate=5.157066913058524E-4]:6.307743412565E-1,101[&rate=5.157066913058524E-4]:1.248012774351E0)[&rate=5.157066913058524E-4]:3.417715819596E-1,39[&rate=5.157066913058524E-4]:6.166201973171E-1)[&rate=5.157066913058524E-4]:1.821456539352E-2,40[&rate=5.157066913058524E-4]:6.348347627106E-1)[&rate=5.157066913058524E-4]:2.590392322022E-5)[&rate=5.157066913058524E-4]:1.629497865411E-2,(147[&rate=5.157066913058524E-4]:6.756793623249E-1,(2[&rate=5.157066913058524E-4]:1.477083577216E0,(((7[&rate=5.157066913058524E-4]:2.982417759056E-1,8[&rate=5.157066913058524E-4]:2.982417759056E-1)[&rate=5.157066913058524E-4]:3.434908279617E-1,26[&rate=5.157066913058524E-4]:7.485819189358E-1)[&rate=5.157066913058524E-4]:3.908281042856E-1,(31[&rate=5.157066913058524E-4]:9.039258054614E-1,(22[&rate=5.157066913058524E-4]:6.178459656111E-1,27[&rate=5.157066913058524E-4]:6.342843217755E-1)[&rate=5.157066913058524E-4]:2.312853193022E-1)[&rate=5.157066913058524E-4]:2.793198341985E-1)[&rate=5.157066913058524E-4]:5.212351978298E-1)[&rate=5.157066913058524E-4]:1.097944538758E0)[&rate=5.157066913058524E-4]:3.285333214338E-2)[&rate=5.157066913058524E-4]:4.134511273346E-3,((((100[&rate=5.157066913058524E-4]:6.324393205338E-2,94[&rate=5.157066913058524E-4]:6.324393205338E-2)[&rate=5.157066913058524E-4]:3.946172763828E-1,95[&rate=5.157066913058524E-4]:5.425606619882E-1)[&rate=5.157066913058524E-4]:1.145601627891E-1,98[&rate=5.157066913058524E-4]:6.461918630286E-1)[&rate=5.157066913058524E-4]:1.123625081924E-1,(96[&rate=5.157066913058524E-4]:5.756210642214E-1,99[&rate=5.157066913058524E-4]:6.111401899043E-1)[&rate=5.157066913058524E-4]:1.692721048139E-1)[&rate=5.157066913058524E-4]:2.515108588661E-2)[&rate=5.157066913058524E-4]:2.291135318488E-1)[&rate=5.157066913058524E-4]:3.155341743136E-1,(((((69[&rate=5.157066913058524E-4]:7.067327641027E-1,(((132[&rate=5.157066913058524E-4]:1.463467515286E-1,(130[&rate=5.157066913058524E-4]:5.643370589273E-2,131[&rate=5.157066913058524E-4]:5.917343192008E-2)[&rate=5.157066913058524E-4]:8.717331960849E-2)[&rate=5.157066913058524E-4]:4.556798356323E-2,129[&rate=5.157066913058524E-4]:1.891750090645E-1)[&rate=5.157066913058524E-4]:3.435729803666E-1,118[&rate=5.157066913058524E-4]:6.69734290801E-1)[&rate=5.157066913058524E-4]:2.603956919208E-2)[&rate=5.157066913058524E-4]:7.668834555734E-1,((65[&rate=5.157066913058524E-4]:2.891377047618E-1,((62[&rate=5.157066913058524E-4]:3.548543409938E-1,64[&rate=5.157066913058524E-4]:3.137584505827E-1)[&rate=5.157066913058524E-4]:5.590759945784E-2,60[&rate=5.157066913058524E-4]:2.189811185339E-1)[&rate=5.157066913058524E-4]:7.01565862279E-2)[&rate=5.157066913058524E-4]:1.515020436918E-1,(61[&rate=5.157066913058524E-4]:1.606206991441E-1,63[&rate=5.157066913058524E-4]:1.19524808733E-1)[&rate=5.157066913058524E-4]:4.717998712273E-1)[&rate=5.157066913058524E-4]:8.302367451951E-1)[&rate=5.157066913058524E-4]:5.051480761406E-2,128[&rate=5.157066913058524E-4]:1.373446095783E0)[&rate=5.157066913058524E-4]:4.297040524008E-1,(((44[&rate=5.157066913058524E-4]:4.103559863973E-1,(51[&rate=5.157066913058524E-4]:2.858170919248E-1,47[&rate=5.157066913058524E-4]:3.131394962963E-1)[&rate=5.157066913058524E-4]:1.026809709752E-1)[&rate=5.157066913058524E-4]:2.638636920717E-1,(((46[&rate=5.157066913058524E-4]:4.033924757844E-1,43[&rate=5.157066913058524E-4]:4.033924757844E-1)[&rate=5.157066913058524E-4]:1.755640724963E-2,(41[&rate=5.157066913058524E-4]:2.42401482657E-1,(42[&rate=5.157066913058524E-4]:6.015073460447E-2,48[&rate=5.157066913058524E-4]:9.840210072469E-2)[&rate=5.157066913058524E-4]:1.877152289268E-1)[&rate=5.157066913058524E-4]:1.23902591634E-1)[&rate=5.157066913058524E-4]:1.838178344764E-1,(50[&rate=5.157066913058524E-4]:5.263183870927E-1,49[&rate=5.157066913058524E-4]:5.263183870927E-1)[&rate=5.157066913058524E-4]:4.566144517194E-2)[&rate=5.157066913058524E-4]:7.491744183284E-2)[&rate=5.157066913058524E-4]:2.544648649728E-2,45[&rate=5.157066913058524E-4]:6.969339245291E-1)[&rate=5.157066913058524E-4]:3.328200113636E-1)[&rate=5.157066913058524E-4]:1.316967136841E-1,(((36[&rate=5.157066913058524E-4]:2.393755146084E-2,127[&rate=5.157066913058524E-4]:2.544485496666E0)[&rate=5.157066913058524E-4]:9.092038834155E-4,121[&rate=5.157066913058524E-4]:2.104298810139E0)[&rate=5.157066913058524E-4]:3.135253610048E-2,35[&rate=5.157066913058524E-4]:9.623948978979E-3)[&rate=5.157066913058524E-4]:3.964557896015E-1)[&rate=5.157066913058524E-4]:1.231866666986E-1)[&rate=5.157066913058524E-4]:3.660264291162E-1)[&rate=5.157066913058524E-4]:5.241007384088E-2)[&rate=5.157066913058524E-4]:1.057176830967E-1)[&rate=5.157066913058524E-4]:7.998763241731E-2,((67[&rate=5.157066913058524E-4]:3.543131720206E-1,(122[&rate=5.157066913058524E-4]:3.399796868035E-1,(123[&rate=5.157066913058524E-4]:1.808047374901E-1,124[&rate=5.157066913058524E-4]:1.780724970529E-1)[&rate=5.157066913058524E-4]:1.591749493134E-1)[&rate=5.157066913058524E-4]:5.156060355578E-1)[&rate=5.157066913058524E-4]:3.641968240426E-1,((126[&rate=5.157066913058524E-4]:1.245138192391E0,(120[&rate=5.157066913058524E-4]:9.158170675865E-1,(119[&rate=5.157066913058524E-4]:9.280034236367E-1,((138[&rate=5.157066913058524E-4]:3.274509618681E-1,136[&rate=5.157066913058524E-4]:1.959441125529E-1)[&rate=5.157066913058524E-4]:2.046534787628E-1,135[&rate=5.157066913058524E-4]:3.321044406308E-1)[&rate=5.157066913058524E-4]:2.479537775264E-1)[&rate=5.157066913058524E-4]:8.370405490874E-2)[&rate=5.157066913058524E-4]:1.01913323649E0)[&rate=5.157066913058524E-4]:4.076505677645E-1,66[&rate=5.157066913058524E-4]:4.056145704708E-1)[&rate=5.157066913058524E-4]:3.128954255925E-1)[&rate=5.157066913058524E-4]:4.14898227687E-1)[&rate=5.157066913058524E-4]:8.048832074203E-2);
tree STATE_87390000 [&joint=-20977.07636145121,lnP=-20977.07636145121] = [&R] ((32[&rate=5.600065108930061E-4]:3.222418965301E-3,((((125[&rate=5.600065108930061E-4]:8.783665255569E-1,(53[&rate=5.600065108930061E-4]:8.204275902174E-1,(((52[&rate=5.600065108930061E-4]:3.99974760686E-1,(103[&rate=5.600065108930061E-4]:8.883485071712E-1,((12[&rate=5.600065108930061E-4]:1.29178201678E-1,5[&rate=5.600065108930061E-4]:9.082203729459E-2)[&rate=5.600065108930061E-4]:3.668509799165E-1,29[&rate=5.600065108930061E-4]:6.02878496663E-1)[&rate=5.600065108930061E-4]:5.18346722837E-1)[&rate=5.600065108930061E-4]:1.175919988076E0)[&rate=5.600065108930061E-4]:7.095266311519E-2,((134[&rate=5.600065108930061E-4]:4.61192636742E-1,137[&rate=5.600065108930061E-4]:5.324255134542E-1)[&rate=5.600065108930061E-4]:3.51454011936E-3,133[&rate=5.600065108930061E-4]:4.948441631625E-1)[&rate=5.600065108930061E-4]:7.499660362955E-1)[&rate=5.600065108930061E-4]:1.731813994248E-1,((75[&rate=5.600065108930061E-4]:4.233031216699E-1,((74[&rate=5.600065108930061E-4]:2.455374249542E-1,76[&rate=5.600065108930061E-4]:2.455374249542E-1)[&rate=5.600065108930061E-4]:1.385906267615E-1,70[&rate=5.600065108930061E-4]:3.457718873322E-1)[&rate=5.600065108930061E-4]:3.917506995426E-2)[&rate=5.600065108930061E-4]:1.577883581575E-1,(((((78[&rate=5.600065108930061E-4]:3.113245891927E-2,72[&rate=5.600065108930061E-4]:9.214650699958E-3)[&rate=5.600065108930061E-4]:3.603079990522E-1,79[&rate=5.600065108930061E-4]:3.914404579715E-1)[&rate=5.600065108930061E-4]:4.023709520225E-2,71[&rate=5.600065108930061E-4]:4.042802928997E-1)[&rate=5.600065108930061E-4]:3.172710403862E-2,82[&rate=5.600065108930061E-4]:4.716238352944E-1)[&rate=5.600065108930061E-4]:4.979267387549E-2,((80[&rate=5.600065108930061E-4]:6.321869084107E-2,81[&rate=5.600065108930061E-4]:6.321869084107E-2)[&rate=5.600065108930061E-4]:4.074907255232E-1,(77[&rate=5.600065108930061E-4]:2.323487367236E-1,73[&rate=5.600065108930061E-4]:2.378281887783E-1)[&rate=5.600065108930061E-4]:2.821962960791E-1)[&rate=5.600065108930061E-4]:3.426873664132E-2)[&rate=5.600065108930061E-4]:2.679825832868E-2)[&rate=5.600065108930061E-4]:8.012836806994E-1)[&rate=5.600065108930061E-4]:1.845154883028E-1)[&rate=5.600065108930061E-4]:2.683214490007E-1)[&rate=5.600065108930061E-4]:2.624878660101E-1,((57[&rate=5.600065108930061E-4]:3.015701779484E-1,(((59[&rate=5.600065108930061E-4]:1.759218146808E-1,(58[&rate=5.600065108930061E-4]:7.763233087628E-2,37[&rate=5.600065108930061E-4]:9.675801393639E-2)[&rate=5.600065108930061E-4]:1.174151668647E-1)[&rate=5.600065108930061E-4]:5.110440971509E-2,54[&rate=5.600065108930061E-4]:1.887748582757E-1)[&rate=5.600065108930061E-4]:1.953688056495E-2,(56[&rate=5.600065108930061E-4]:2.286103002867E-1,55[&rate=5.600065108930061E-4]:2.286103002867E-1)[&rate=5.600065108930061E-4]:9.756083362592E-3)[&rate=5.600065108930061E-4]:5.227483255041E-2)[&rate=5.600065108930061E-4]:2.286504857346E-1,68[&rate=5.600065108930061E-4]:4.783080953769E-1)[&rate=5.600065108930061E-4]:4.958796295233E-1)[&rate=5.600065108930061E-4]:3.323604555457E-1,(66[&rate=5.600065108930061E-4]:2.502293636996E-1,((126[&rate=5.600065108930061E-4]:9.881465429529E-1,(119[&rate=5.600065108930061E-4]:1.645173868662E0,(((138[&rate=5.600065108930061E-4]:2.003395549183E-1,136[&rate=5.600065108930061E-4]:6.883270560312E-2)[&rate=5.600065108930061E-4]:5.435577543061E-1,135[&rate=5.600065108930061E-4]:5.438973092244E-1)[&rate=5.600065108930061E-4]:4.769685745566E-1,120[&rate=5.600065108930061E-4]:1.272920678301E0)[&rate=5.600065108930061E-4]:2.763627794014E-1)[&rate=5.600065108930061E-4]:1.286751969349E-1)[&rate=5.600065108930061E-4]:4.70312289063E-1,(67[&rate=5.600065108930061E-4]:1.334026145559E-1,((124[&rate=5.600065108930061E-4]:1.16507326055E-1,123[&rate=5.600065108930061E-4]:1.192395664922E-1)[&rate=5.600065108930061E-4]:2.207177200465E-1,122[&rate=5.600065108930061E-4]:3.399572865387E-1)[&rate=5.600065108930061E-4]:2.947178783579E-1)[&rate=5.600065108930061E-4]:7.788202777501E-2)[&rate=5.600065108930061E-4]:3.89447213687E-2)[&rate=5.600065108930061E-4]:5.08598178974E-1)[&rate=5.600065108930061E-4]:1.064470871968E-1,(34[&rate=5.600065108930061E-4]:1.574150031181E-3,((38[&rate=5.600065108930061E-4]:8.47207557657E-1,(16[&rate=5.600065108930061E-4]:2.986511689016E0,(((39[&rate=5.600065108930061E-4]:3.729198847901E-1,((((((116[&rate=5.600065108930061E-4]:6.797702127418E-1,(((148[&rate=5.600065108930061E-4]:2.641798984073E-1,143[&rate=5.600065108930061E-4]:2.614401723799E-1)[&rate=5.600065108930061E-4]:3.032950751522E-1,((104[&rate=5.600065108930061E-4]:1.618146751313E-1,106[&rate=5.600065108930061E-4]:1.618146751313E-1)[&rate=5.600065108930061E-4]:3.714961221421E-1,(111[&rate=5.600065108930061E-4]:1.98258102441E-1,139[&rate=5.600065108930061E-4]:3.736005681944E-1)[&rate=5.600065108930061E-4]:3.514910509968E-1)[&rate=5.600065108930061E-4]:5.608198450513E-2)[&rate=5.600065108930061E-4]:1.263886029216E-1,((115[&rate=5.600065108930061E-4]:4.903915728684E-1,(13[&rate=5.600065108930061E-4]:3.820330646845E-1,19[&rate=5.600065108930061E-4]:4.203892290681E-1)[&rate=5.600065108930061E-4]:1.905502890058E-1)[&rate=5.600065108930061E-4]:6.169018666682E-2,((109[&rate=5.600065108930061E-4]:5.4783919259E-1,(107[&rate=5.600065108930061E-4]:4.548022873003E-1,(114[&rate=5.600065108930061E-4]:9.021828894546E-2,112[&rate=5.600065108930061E-4]:1.724100697673E-1)[&rate=5.600065108930061E-4]:3.043100257521E-1)[&rate=5.600065108930061E-4]:7.385882309792E-2)[&rate=5.600065108930061E-4]:4.997248206862E-2,108[&rate=5.600065108930061E-4]:5.758938664395E-1)[&rate=5.600065108930061E-4]:3.372213967108E-2)[&rate=5.600065108930061E-4]:1.034256525622E-1)[&rate=5.600065108930061E-4]:2.426280064437E-2)[&rate=5.600065108930061E-4]:2.204955873432E-1,((((113[&rate=5.600065108930061E-4]:5.456504802966E-1,9[&rate=5.600065108930061E-4]:5.374313022145E-1)[&rate=5.600065108930061E-4]:6.687969761105E-3,(30[&rate=5.600065108930061E-4]:4.240991501275E-1,4[&rate=5.600065108930061E-4]:2.514964104015E-1)[&rate=5.600065108930061E-4]:2.43307793081E-1)[&rate=5.600065108930061E-4]:8.418217944355E-2,(17[&rate=5.600065108930061E-4]:4.965762760242E-1,14[&rate=5.600065108930061E-4]:4.582201116406E-1)[&rate=5.600065108930061E-4]:1.783005178607E-1)[&rate=5.600065108930061E-4]:1.090052845833E-1,(117[&rate=5.600065108930061E-4]:7.205216634491E-1,(110[&rate=5.600065108930061E-4]:6.673230874126E-1,105[&rate=5.600065108930061E-4]:6.454052791935E-1)[&rate=5.600065108930061E-4]:4.497939795418E-2)[&rate=5.600065108930061E-4]:2.774397666299E-2)[&rate=5.600065108930061E-4]:2.369316668223E-1)[&rate=5.600065108930061E-4]:1.943948838833E-1,((((145[&rate=5.600065108930061E-4]:2.721131038144E-1,144[&rate=5.600065108930061E-4]:2.666336517595E-1)[&rate=5.600065108930061E-4]:1.032216924934E-1,141[&rate=5.600065108930061E-4]:3.725950702803E-1)[&rate=5.600065108930061E-4]:4.27287460961E-2,142[&rate=5.600065108930061E-4]:4.18063542404E-1)[&rate=5.600065108930061E-4]:9.227475217657E-1,(((1[&rate=5.600065108930061E-4]:1.684768623958E-1,(21[&rate=5.600065108930061E-4]:7.380368822918E-1,28[&rate=5.600065108930061E-4]:7.626944165382E-1)[&rate=5.600065108930061E-4]:1.920838157205E-1)[&rate=5.600065108930061E-4]:1.438159407919E-1,24[&rate=5.600065108930061E-4]:1.093114720996E0)[&rate=5.600065108930061E-4]:9.21094942305E-2,(((23[&rate=5.600065108930061E-4]:8.172472702741E-1,(25[&rate=5.600065108930061E-4]:3.486228168583E-1,20[&rate=5.600065108930061E-4]:3.294447346666E-1)[&rate=5.600065108930061E-4]:4.795833575255E-1)[&rate=5.600065108930061E-4]:1.09891538193E-2,(11[&rate=5.600065108930061E-4]:5.752459008281E-1,140[&rate=5.600065108930061E-4]:5.560678186363E-1)[&rate=5.600065108930061E-4]:1.680590164161E-1)[&rate=5.600065108930061E-4]:3.299109487468E-1,102[&rate=5.600065108930061E-4]:7.462441333574E-3)[&rate=5.600065108930061E-4]:1.611793827643E-2)[&rate=5.600065108930061E-4]:7.065534209387E-2)[&rate=5.600065108930061E-4]:8.644140346726E-3)[&rate=5.600065108930061E-4]:8.62996911329E-2,(3[&rate=5.600065108930061E-4]:5.722539026019E-1,(((((83[&rate=5.600065108930061E-4]:7.874472573998E-2,(85[&rate=5.600065108930061E-4]:1.819154768482E-2,84[&rate=5.600065108930061E-4]:1.819154768482E-2)[&rate=5.600065108930061E-4]:6.055317805516E-2)[&rate=5.600065108930061E-4]:9.23417015364E-3,93[&rate=5.600065108930061E-4]:1.016775260306E-1)[&rate=5.600065108930061E-4]:2.493320822609E-2,86[&rate=5.600065108930061E-4]:1.129121041197E-1)[&rate=5.600065108930061E-4]:1.018730007547E-1,(87[&rate=5.600065108930061E-4]:1.275029500996E-1,((90[&rate=5.600065108930061E-4]:3.173978013775E-2,91[&rate=5.600065108930061E-4]:3.173978013775E-2)[&rate=5.600065108930061E-4]:6.606203317519E-2,92[&rate=5.600065108930061E-4]:9.780181331294E-2)[&rate=5.600065108930061E-4]:4.339976692372E-2)[&rate=5.600065108930061E-4]:8.728215477476E-2)[&rate=5.600065108930061E-4]:1.259280334203E-2,(88[&rate=5.600065108930061E-4]:9.452880155954E-2,89[&rate=5.600065108930061E-4]:1.082274316966E-1)[&rate=5.600065108930061E-4]:1.328491066569E-1)[&rate=5.600065108930061E-4]:8.846020217826E-1)[&rate=5.600065108930061E-4]:6.141859245542E-1)[&rate=5.600065108930061E-4]:1.636770308035E-2,((15[&rate=5.600065108930061E-4]:3.885972735537E-1,10[&rate=5.600065108930061E-4]:3.502411091703E-1)[&rate=5.600065108930061E-4]:4.559646772585E-1,(18[&rate=5.600065108930061E-4]:6.904843387672E-1,6[&rate=5.600065108930061E-4]:6.274706401371E-1)[&rate=5.600065108930061E-4]:1.622967901273E-1)[&rate=5.600065108930061E-4]:4.650948944926E-1)[&rate=5.600065108930061E-4]:3.39567390458E-1,101[&rate=5.600065108930061E-4]:5.396351946669E-1)[&rate=5.600065108930061E-4]:8.064488491169E-1)[&rate=5.600065108930061E-4]:4.363271073257E-1,147[&rate=5.600065108930061E-4]:8.666240412961E-1)[&rate=5.600065108930061E-4]:2.924996240569E-2,((97[&rate=5.600065108930061E-4]:5.077633678192E-1,(2[&rate=5.600065108930061E-4]:6.222680210309E-1,(((26[&rate=5.600065108930061E-4]:5.605570785308E-1,(7[&rate=5.600065108930061E-4]:1.677981525952E-1,8[&rate=5.600065108930061E-4]:1.677981525952E-1)[&rate=5.600065108930061E-4]:2.85909610867E-1)[&rate=5.600065108930061E-4]:9.379063091908E-2,31[&rate=5.600065108930061E-4]:6.981833258882E-1)[&rate=5.600065108930061E-4]:3.687248752395E-2,(22[&rate=5.600065108930061E-4]:2.334313390041E-1,27[&rate=5.600065108930061E-4]:2.498696951684E-1)[&rate=5.600065108930061E-4]:4.468299538601E-1)[&rate=5.600065108930061E-4]:1.146094678928E-1)[&rate=5.600065108930061E-4]:1.913259400984E0)[&rate=5.600065108930061E-4]:2.295647738113E-1,((40[&rate=5.600065108930061E-4]:7.739102904126E-1,(((100[&rate=5.600065108930061E-4]:2.588573176148E-1,94[&rate=5.600065108930061E-4]:2.588573176148E-1)[&rate=5.600065108930061E-4]:9.571754173269E-2,95[&rate=5.600065108930061E-4]:4.392743128995E-1)[&rate=5.600065108930061E-4]:2.124231951741E-1,((99[&rate=5.600065108930061E-4]:3.775161335582E-1,96[&rate=5.600065108930061E-4]:3.419970078754E-1)[&rate=5.600065108930061E-4]:1.481445649654E-1,98[&rate=5.600065108930061E-4]:5.038027750264E-1)[&rate=5.600065108930061E-4]:1.369657712985E-1)[&rate=5.600065108930061E-4]:2.61557044634E-1)[&rate=5.600065108930061E-4]:2.697786702067E-2,146[&rate=5.600065108930061E-4]:9.211067366681E-1)[&rate=5.600065108930061E-4]:7.478235563412E-3)[&rate=5.600065108930061E-4]:3.013056152485E-2)[&rate=5.600065108930061E-4]:6.25218083774E-2)[&rate=5.600065108930061E-4]:1.449480568718E-2)[&rate=5.600065108930061E-4]:5.060246666872E-1,(((127[&rate=5.600065108930061E-4]:2.782333209052E0,((((118[&rate=5.600065108930061E-4]:1.133240644001E0,(132[&rate=5.600065108930061E-4]:2.639405939175E-1,(129[&rate=5.600065108930061E-4]:1.743090412704E-1,(131[&rate=5.600065108930061E-4]:1.222179395073E-1,130[&rate=5.600065108930061E-4]:1.194782134799E-1)[&rate=5.600065108930061E-4]:5.483082779046E-2)[&rate=5.600065108930061E-4]:8.689182661974E-2)[&rate=5.600065108930061E-4]:7.350534747408E-1)[&rate=5.600065108930061E-4]:2.724973454997E-1,69[&rate=5.600065108930061E-4]:1.41669689361E0)[&rate=5.600065108930061E-4]:2.715759611364E-1,((((64[&rate=5.600065108930061E-4]:2.530127143497E-1,(62[&rate=5.600065108930061E-4]:1.927152596629E-1,60[&rate=5.600065108930061E-4]:9.344377451279E-4)[&rate=5.600065108930061E-4]:1.013933450979E-1)[&rate=5.600065108930061E-4]:2.208688482045E-1,65[&rate=5.600065108930061E-4]:3.231966310475E-1)[&rate=5.600065108930061E-4]:1.210069433539E-1,(61[&rate=5.600065108930061E-4]:1.100772080421E-1,63[&rate=5.600065108930061E-4]:6.898131763109E-2)[&rate=5.600065108930061E-4]:5.25907188277E-1)[&rate=5.600065108930061E-4]:9.967970211535E-1,128[&rate=5.600065108930061E-4]:1.493055390075E0)[&rate=5.600065108930061E-4]:4.453253316442E-2)[&rate=5.600065108930061E-4]:1.116584699964E-1,(45[&rate=5.600065108930061E-4]:7.574205403334E-1,((((46[&rate=5.600065108930061E-4]:4.790929767774E-1,43[&rate=5.600065108930061E-4]:4.790929767774E-1)[&rate=5.600065108930061E-4]:2.866769438112E-2,(41[&rate=5.600065108930061E-4]:2.527367346863E-1,(48[&rate=5.600065108930061E-4]:1.458837108614E-1,42[&rate=5.600065108930061E-4]:1.076323447412E-1)[&rate=5.600065108930061E-4]:1.505688708193E-1)[&rate=5.600065108930061E-4]:2.003791277293E-1)[&rate=5.600065108930061E-4]:2.275909570211E-1,(47[&rate=5.600065108930061E-4]:3.369938967801E-2,44[&rate=5.600065108930061E-4]:2.823490880376E-2)[&rate=5.600065108930061E-4]:7.016522385016E-1)[&rate=5.600065108930061E-4]:2.563426682223E-2,(51[&rate=5.600065108930061E-4]:7.180248365669E-1,(50[&rate=5.600065108930061E-4]:3.344819760312E-1,49[&rate=5.600065108930061E-4]:3.344819760312E-1)[&rate=5.600065108930061E-4]:3.780783796614E-1)[&rate=5.600065108930061E-4]:1.56386540635E-2)[&rate=5.600065108930061E-4]:4.631366642937E-3)[&rate=5.600065108930061E-4]:1.184296406114E-1)[&rate=5.600065108930061E-4]:9.473065143191E-2)[&rate=5.600065108930061E-4]:1.934258674638E-2,(36[&rate=5.600065108930061E-4]:2.539206801132E-1,35[&rate=5.600065108930061E-4]:2.073453376474E-1)[&rate=5.600065108930061E-4]:2.720717047932E-2)[&rate=5.600065108930061E-4]:6.653914626914E-3,121[&rate=5.600065108930061E-4]:2.367233820014E0)[&rate=5.600065108930061E-4]:5.096603550751E-1)[&rate=5.600065108930061E-4]:1.137210708325E-1)[&rate=5.600065108930061E-4]:6.867812091791E-4)[&rate=5.600065108930061E-4]:2.287929594403E-2)[&rate=5.600065108930061E-4]:4.666018344139E-3,33[&rate=5.600065108930061E-4]:1.336788936415E-2);
tree STATE_87480000 [&joint=-20986.904660995722,lnP=-20986.904660995722] = [&R] ((34[&rate=5.136161471576246E-4]:8.969202211171E-2,((38[&rate=5.136161471576246E-4]:8.160790648654E-1,(147[&rate=5.136161471576246E-4]:8.513841508355E-1,(((97[&rate=5.136161471576246E-4]:4.59213777932E-1,(146[&rate=5.136161471576246E-4]:6.425946281686E-1,16[&rate=5.136161471576246E-4]:2.607868975051E0)[&rate=5.136161471576246E-4]:7.875980364511E-3)[&rate=5.136161471576246E-4]:1.111010033578E-1,(((((((90[&rate=5.136161471576246E-4]:9.055356667495E-2,91[&rate=5.136161471576246E-4]:9.055356667495E-2)[&rate=5.136161471576246E-4]:3.882976841974E-2,92[&rate=5.136161471576246E-4]:1.293833350947E-1)[&rate=5.136161471576246E-4]:6.19004190508E-2,87[&rate=5.136161471576246E-4]:1.775851240085E-1)[&rate=5.136161471576246E-4]:5.113090767294E-2,(((85[&rate=5.136161471576246E-4]:1.634521038356E-1,(93[&rate=5.136161471576246E-4]:1.217461979682E-1,86[&rate=5.136161471576246E-4]:1.080475678312E-1)[&rate=5.136161471576246E-4]:5.540453600442E-2)[&rate=5.136161471576246E-4]:2.211303069181E-3,84[&rate=5.136161471576246E-4]:1.656634069048E-1)[&rate=5.136161471576246E-4]:1.407208414262E-2,83[&rate=5.136161471576246E-4]:1.797354910474E-1)[&rate=5.136161471576246E-4]:4.898054063403E-2)[&rate=5.136161471576246E-4]:7.914637679961E-1,(88[&rate=5.136161471576246E-4]:1.150011232155E-1,89[&rate=5.136161471576246E-4]:1.286997533525E-1)[&rate=5.136161471576246E-4]:9.05178676462E-1)[&rate=5.136161471576246E-4]:1.3364666615E0,(((((141[&rate=5.136161471576246E-4]:4.745856153712E-1,145[&rate=5.136161471576246E-4]:4.773253413988E-1)[&rate=5.136161471576246E-4]:7.082710596713E-2,144[&rate=5.136161471576246E-4]:5.42672995311E-1)[&rate=5.136161471576246E-4]:1.974921916728E-1,142[&rate=5.136161471576246E-4]:7.456446390387E-1)[&rate=5.136161471576246E-4]:9.972353710597E-1,(((((21[&rate=5.136161471576246E-4]:6.518095291273E-1,28[&rate=5.136161471576246E-4]:6.764670633738E-1)[&rate=5.136161471576246E-4]:1.830393064842E-1,1[&rate=5.136161471576246E-4]:7.320499999502E-2)[&rate=5.136161471576246E-4]:2.221244234091E-1,24[&rate=5.136161471576246E-4]:1.076151341212E0)[&rate=5.136161471576246E-4]:4.31139875157E-1,(((23[&rate=5.136161471576246E-4]:6.470616576058E-1,(25[&rate=5.136161471576246E-4]:5.290125325619E-1,20[&rate=5.136161471576246E-4]:5.098344503702E-1)[&rate=5.136161471576246E-4]:1.290080291536E-1)[&rate=5.136161471576246E-4]:1.990644162065E-1,(11[&rate=5.136161471576246E-4]:5.951517095238E-1,140[&rate=5.136161471576246E-4]:5.759736273321E-1)[&rate=5.136161471576246E-4]:1.660428574393E-1)[&rate=5.136161471576246E-4]:3.28241848195E-1,102[&rate=5.136161471576246E-4]:2.368299050061E-2)[&rate=5.136161471576246E-4]:3.219643902524E-1)[&rate=5.136161471576246E-4]:1.418917343555E-1,((((((30[&rate=5.136161471576246E-4]:4.034284153554E-1,4[&rate=5.136161471576246E-4]:2.308256756294E-1)[&rate=5.136161471576246E-4]:3.160827025458E-1,117[&rate=5.136161471576246E-4]:6.071823507779E-1)[&rate=5.136161471576246E-4]:8.061478348563E-2,(17[&rate=5.136161471576246E-4]:3.435689890379E-1,14[&rate=5.136161471576246E-4]:3.052128246542E-1)[&rate=5.136161471576246E-4]:3.798445835817E-1)[&rate=5.136161471576246E-4]:9.208929301925E-2,(9[&rate=5.136161471576246E-4]:4.862540256621E-1,113[&rate=5.136161471576246E-4]:4.944732037442E-1)[&rate=5.136161471576246E-4]:2.82673497511E-1)[&rate=5.136161471576246E-4]:1.443999044962E-1,(110[&rate=5.136161471576246E-4]:8.093974314171E-1,105[&rate=5.136161471576246E-4]:7.874796231981E-1)[&rate=5.136161471576246E-4]:1.066697222796E-1)[&rate=5.136161471576246E-4]:4.66596994634E-1,((((19[&rate=5.136161471576246E-4]:3.585735354545E-1,13[&rate=5.136161471576246E-4]:3.202173710708E-1)[&rate=5.136161471576246E-4]:3.828658484836E-1,115[&rate=5.136161471576246E-4]:6.208914387326E-1)[&rate=5.136161471576246E-4]:2.045993273218E-1,(108[&rate=5.136161471576246E-4]:7.226723790394E-1,((114[&rate=5.136161471576246E-4]:3.234515349174E-1,112[&rate=5.136161471576246E-4]:4.056433157393E-1)[&rate=5.136161471576246E-4]:2.801782424028E-1,(109[&rate=5.136161471576246E-4]:3.922785591736E-1,107[&rate=5.136161471576246E-4]:3.731004769819E-1)[&rate=5.136161471576246E-4]:2.908032729412E-1)[&rate=5.136161471576246E-4]:6.15083551437E-2)[&rate=5.136161471576246E-4]:1.603526335905E-1)[&rate=5.136161471576246E-4]:1.29883589974E-1,((116[&rate=5.136161471576246E-4]:7.040503617613E-1,((104[&rate=5.136161471576246E-4]:1.916069704375E-1,106[&rate=5.136161471576246E-4]:1.916069704375E-1)[&rate=5.136161471576246E-4]:2.914880019595E-1,(111[&rate=5.136161471576246E-4]:3.375886775949E-1,139[&rate=5.136161471576246E-4]:5.129311433483E-1)[&rate=5.136161471576246E-4]:1.619446509664E-1)[&rate=5.136161471576246E-4]:2.812293619671E-1)[&rate=5.136161471576246E-4]:7.732607675412E-2,(148[&rate=5.136161471576246E-4]:3.047884545708E-1,143[&rate=5.136161471576246E-4]:3.020487285435E-1)[&rate=5.136161471576246E-4]:5.149441483283E-1)[&rate=5.136161471576246E-4]:1.73997917513E-1)[&rate=5.136161471576246E-4]:3.505774635351E-1)[&rate=5.136161471576246E-4]:1.733681174626E-1)[&rate=5.136161471576246E-4]:8.765552524217E-3)[&rate=5.136161471576246E-4]:1.637177907331E-1,((18[&rate=5.136161471576246E-4]:8.847670173693E-1,3[&rate=5.136161471576246E-4]:7.696985242187E-1)[&rate=5.136161471576246E-4]:1.243075099959E-1,(6[&rate=5.136161471576246E-4]:9.23069115139E-1,(15[&rate=5.136161471576246E-4]:4.12249015512E-1,10[&rate=5.136161471576246E-4]:3.738928511285E-1)[&rate=5.136161471576246E-4]:5.656146201748E-1)[&rate=5.136161471576246E-4]:2.299171359606E-2)[&rate=5.136161471576246E-4]:7.632766981238E-1)[&rate=5.136161471576246E-4]:1.596377014421E-1)[&rate=5.136161471576246E-4]:6.053913896044E-1,101[&rate=5.136161471576246E-4]:1.419572097357E0)[&rate=5.136161471576246E-4]:1.949450942924E-1)[&rate=5.136161471576246E-4]:6.567156167866E-2,((40[&rate=5.136161471576246E-4]:5.624910429399E-1,((2[&rate=5.136161471576246E-4]:1.371878399891E0,((((7[&rate=5.136161471576246E-4]:3.729157852499E-1,8[&rate=5.136161471576246E-4]:3.729157852499E-1)[&rate=5.136161471576246E-4]:1.467535643089E-1,26[&rate=5.136161471576246E-4]:6.265186646273E-1)[&rate=5.136161471576246E-4]:2.829179368327E-1,(22[&rate=5.136161471576246E-4]:4.550612083294E-1,27[&rate=5.136161471576246E-4]:4.714995644938E-1)[&rate=5.136161471576246E-4]:4.43416489021E-1)[&rate=5.136161471576246E-4]:1.323863990727E-2,31[&rate=5.136161471576246E-4]:9.665108578057E-1)[&rate=5.136161471576246E-4]:6.327648023598E-1)[&rate=5.136161471576246E-4]:1.136746400172E0,39[&rate=5.136161471576246E-4]:5.518989972341E-1)[&rate=5.136161471576246E-4]:1.059204570576E-2)[&rate=5.136161471576246E-4]:6.884021327746E-2,((98[&rate=5.136161471576246E-4]:6.51538286575E-1,((100[&rate=5.136161471576246E-4]:3.167496545761E-1,94[&rate=5.136161471576246E-4]:3.167496545761E-1)[&rate=5.136161471576246E-4]:2.829084234175E-2,95[&rate=5.136161471576246E-4]:4.297399504699E-1)[&rate=5.136161471576246E-4]:2.327272978539E-1)[&rate=5.136161471576246E-4]:7.545623588929E-2,(96[&rate=5.136161471576246E-4]:6.550466696129E-1,99[&rate=5.136161471576246E-4]:6.905657952958E-1)[&rate=5.136161471576246E-4]:5.828665066582E-2)[&rate=5.136161471576246E-4]:3.27520342993E-2)[&rate=5.136161471576246E-4]:7.569333811732E-2)[&rate=5.136161471576246E-4]:8.698250732048E-2)[&rate=5.136161471576246E-4]:9.037797413929E-2)[&rate=5.136161471576246E-4]:6.475790194969E-1,((36[&rate=5.136161471576246E-4]:7.283444732582E-2,(121[&rate=5.136161471576246E-4]:2.034801134499E0,127[&rate=5.136161471576246E-4]:2.47589702491E0)[&rate=5.136161471576246E-4]:1.17485367621E-1)[&rate=5.136161471576246E-4]:1.140883637205E-1,(((((((131[&rate=5.136161471576246E-4]:1.408532763121E-1,130[&rate=5.136161471576246E-4]:1.381135502848E-1)[&rate=5.136161471576246E-4]:7.87254504852E-2,(132[&rate=5.136161471576246E-4]:1.889297966852E-1,129[&rate=5.136161471576246E-4]:1.861900706579E-1)[&rate=5.136161471576246E-4]:3.06489301121E-2)[&rate=5.136161471576246E-4]:5.525267291054E-1,(118[&rate=5.136161471576246E-4]:9.048928655575E-1,69[&rate=5.136161471576246E-4]:9.158517696671E-1)[&rate=5.136161471576246E-4]:1.459165687835E-3)[&rate=5.136161471576246E-4]:6.411403627603E-1,(((64[&rate=5.136161471576246E-4]:2.944795531655E-1,62[&rate=5.136161471576246E-4]:3.355754435765E-1)[&rate=5.136161471576246E-4]:1.152950359676E-1,(65[&rate=5.136161471576246E-4]:1.628140294075E-1,60[&rate=5.136161471576246E-4]:1.628140294075E-1)[&rate=5.136161471576246E-4]:9.627562821886E-2)[&rate=5.136161471576246E-4]:8.566016776005E-2,(61[&rate=5.136161471576246E-4]:5.455646801311E-2,63[&rate=5.136161471576246E-4]:1.346057760207E-2)[&rate=5.136161471576246E-4]:4.819741792911E-1)[&rate=5.136161471576246E-4]:1.010961746701E0)[&rate=5.136161471576246E-4]:9.468934308854E-2,128[&rate=5.136161471576246E-4]:1.502455709697E0)[&rate=5.136161471576246E-4]:1.396237563562E-1,((((50[&rate=5.136161471576246E-4]:5.758119060886E-1,49[&rate=5.136161471576246E-4]:5.758119060886E-1)[&rate=5.136161471576246E-4]:1.031116526414E-1,47[&rate=5.136161471576246E-4]:7.117104439757E-1)[&rate=5.136161471576246E-4]:1.274408828349E-2,(((43[&rate=5.136161471576246E-4]:6.288198522956E-1,((48[&rate=5.136161471576246E-4]:4.258758852889E-1,42[&rate=5.136161471576246E-4]:3.876245191687E-1)[&rate=5.136161471576246E-4]:1.783955088456E-1,41[&rate=5.136161471576246E-4]:5.6055554714E-1)[&rate=5.136161471576246E-4]:1.361949641263E-2)[&rate=5.136161471576246E-4]:1.82826316377E-2,46[&rate=5.136161471576246E-4]:6.471024839333E-1)[&rate=5.136161471576246E-4]:6.167347117469E-2,(51[&rate=5.136161471576246E-4]:6.640581346281E-1,44[&rate=5.136161471576246E-4]:6.859160581254E-1)[&rate=5.136161471576246E-4]:1.73954161084E-2)[&rate=5.136161471576246E-4]:1.567857715122E-2)[&rate=5.136161471576246E-4]:4.314614195979E-2,45[&rate=5.136161471576246E-4]:7.594039529077E-1)[&rate=5.136161471576246E-4]:1.092793008541E-1)[&rate=5.136161471576246E-4]:1.536637521167E-2,35[&rate=5.136161471576246E-4]:1.286787179771E-1)[&rate=5.136161471576246E-4]:1.16687506035E-2)[&rate=5.136161471576246E-4]:7.209451692663E-1)[&rate=5.136161471576246E-4]:9.141308289497E-2)[&rate=5.136161471576246E-4]:1.611572057515E-2,(33[&rate=5.136161471576246E-4]:7.729944824846E-2,((((((54[&rate=5.136161471576246E-4]:2.990299986122E-1,(37[&rate=5.136161471576246E-4]:3.062715828897E-1,58[&rate=5.136161471576246E-4]:2.871458998296E-1)[&rate=5.136161471576246E-4]:6.926114796293E-2)[&rate=5.136161471576246E-4]:1.32041456904E-1,59[&rate=5.136161471576246E-4]:4.693228216364E-1)[&rate=5.136161471576246E-4]:8.252046377969E-2,(55[&rate=5.136161471576246E-4]:4.587876796487E-1,56[&rate=5.136161471576246E-4]:4.587876796487E-1)[&rate=5.136161471576246E-4]:8.485888445585E-2)[&rate=5.136161471576246E-4]:9.01520786027E-3,57[&rate=5.136161471576246E-4]:5.635907337135E-1)[&rate=5.136161471576246E-4]:8.0000507996E-2,68[&rate=5.136161471576246E-4]:5.916786734034E-1)[&rate=5.136161471576246E-4]:8.995295993273E-1,(32[&rate=5.136161471576246E-4]:1.706511077354E-2,((125[&rate=5.136161471576246E-4]:8.604244119837E-1,(((103[&rate=5.136161471576246E-4]:4.876938997766E-1,((12[&rate=5.136161471576246E-4]:3.538856331038E-1,5[&rate=5.136161471576246E-4]:3.155294687204E-1)[&rate=5.136161471576246E-4]:1.189920130579E-1,29[&rate=5.136161471576246E-4]:5.797269612303E-1)[&rate=5.136161471576246E-4]:1.408436508751E-1)[&rate=5.136161471576246E-4]:1.741972021489E0,((134[&rate=5.136161471576246E-4]:5.471329124313E-1,(133[&rate=5.136161471576246E-4]:4.063359891563E-1,137[&rate=5.136161471576246E-4]:4.474318795674E-1)[&rate=5.136161471576246E-4]:1.709339095761E-1)[&rate=5.136161471576246E-4]:7.447478358583E-1,52[&rate=5.136161471576246E-4]:5.481349589339E-1)[&rate=5.136161471576246E-4]:1.72372277709E-2)[&rate=5.136161471576246E-4]:2.983779163757E-1,(((75[&rate=5.136161471576246E-4]:6.061206723125E-1,(74[&rate=5.136161471576246E-4]:5.081327292594E-1,(70[&rate=5.136161471576246E-4]:4.681444474636E-1,76[&rate=5.136161471576246E-4]:5.065006118471E-1)[&rate=5.136161471576246E-4]:1.632117412253E-3)[&rate=5.136161471576246E-4]:9.798794305312E-2)[&rate=5.136161471576246E-4]:2.928855094855E-1,((73[&rate=5.136161471576246E-4]:3.816383382374E-1,77[&rate=5.136161471576246E-4]:3.761588861827E-1)[&rate=5.136161471576246E-4]:1.846074559766E-1,((71[&rate=5.136161471576246E-4]:2.647952154943E-1,(((82[&rate=5.136161471576246E-4]:1.20080284285E-1,72[&rate=5.136161471576246E-4]:8.994329798357E-2)[&rate=5.136161471576246E-4]:5.516752795562E-2,78[&rate=5.136161471576246E-4]:1.670286341585E-1)[&rate=5.136161471576246E-4]:5.273031412152E-2,79[&rate=5.136161471576246E-4]:2.1975894828E-1)[&rate=5.136161471576246E-4]:7.243352748826E-2)[&rate=5.136161471576246E-4]:1.332330260766E-3,(80[&rate=5.136161471576246E-4]:2.038063976121E-1,81[&rate=5.136161471576246E-4]:2.038063976121E-1)[&rate=5.136161471576246E-4]:8.149923033469E-2)[&rate=5.136161471576246E-4]:2.316250977741E-1)[&rate=5.136161471576246E-4]:3.32760387584E-1)[&rate=5.136161471576246E-4]:6.798415097279E-1,53[&rate=5.136161471576246E-4]:8.323846329138E-1)[&rate=5.136161471576246E-4]:2.316874885529E-2)[&rate=5.136161471576246E-4]:2.152535438758E-1)[&rate=5.136161471576246E-4]:5.830985304162E-1,((((120[&rate=5.136161471576246E-4]:1.908214760744E0,119[&rate=5.136161471576246E-4]:2.004105171703E0)[&rate=5.136161471576246E-4]:1.294207313876E-1,(126[&rate=5.136161471576246E-4]:1.222021686304E0,((138[&rate=5.136161471576246E-4]:2.052247267702E-1,136[&rate=5.136161471576246E-4]:7.371787745503E-2)[&rate=5.136161471576246E-4]:8.979623321292E-1,135[&rate=5.136161471576246E-4]:9.031870588993E-1)[&rate=5.136161471576246E-4]:7.565919445687E-1)[&rate=5.136161471576246E-4]:1.258016941432E-1)[&rate=5.136161471576246E-4]:6.474845154592E-3,66[&rate=5.136161471576246E-4]:1.071240359165E-1)[&rate=5.136161471576246E-4]:8.936974668693E-2,(67[&rate=5.136161471576246E-4]:9.114445643928E-2,((122[&rate=5.136161471576246E-4]:1.336911830752E-1,124[&rate=5.136161471576246E-4]:1.309589426381E-1)[&rate=5.136161471576246E-4]:2.203661819312E-1,123[&rate=5.136161471576246E-4]:3.540573650065E-1)[&rate=5.136161471576246E-4]:2.383596417735E-1)[&rate=5.136161471576246E-4]:1.053493261642E-1)[&rate=5.136161471576246E-4]:5.326418553575E-1)[&rate=5.136161471576246E-4]:1.728609796618E-1)[&rate=5.136161471576246E-4]:4.149101733576E-2)[&rate=5.136161471576246E-4]:1.326386808444E-2)[&rate=5.136161471576246E-4]:1.206993827403E-2);
tree STATE_87570000 [&joint=-20980.36861025363,lnP=-20980.36861025363] = [&R] (33[&rate=4.906462019291962E-4]:1.262050207504E-1,((((((35[&rate=4.906462019291962E-4]:6.582371856544E-2,(121[&rate=4.906462019291962E-4]:2.156234883635E0,36[&rate=4.906462019291962E-4]:7.678282884042E-2)[&rate=4.906462019291962E-4]:3.561623219078E-2)[&rate=4.906462019291962E-4]:4.6440286375E-1,(127[&rate=4.906462019291962E-4]:3.07660000176E0,((((65[&rate=4.906462019291962E-4]:1.964567671957E-1,((62[&rate=4.906462019291962E-4]:3.055825865016E-1,60[&rate=4.906462019291962E-4]:1.138017645838E-1)[&rate=4.906462019291962E-4]:4.910479032378E-2,64[&rate=4.906462019291962E-4]:3.135914864143E-1)[&rate=4.906462019291962E-4]:3.355021228806E-2)[&rate=4.906462019291962E-4]:1.767862594673E-1,(61[&rate=4.906462019291962E-4]:6.387355945116E-2,63[&rate=4.906462019291962E-4]:2.277766904012E-2)[&rate=4.906462019291962E-4]:5.011502891296E-1)[&rate=4.906462019291962E-4]:9.618028284884E-1,(128[&rate=4.906462019291962E-4]:1.334147305372E0,((118[&rate=4.906462019291962E-4]:7.743714399573E-1,((130[&rate=4.906462019291962E-4]:1.329205836387E-1,(129[&rate=4.906462019291962E-4]:1.310531896766E-1,132[&rate=4.906462019291962E-4]:1.337929157039E-1)[&rate=4.906462019291962E-4]:1.867393962124E-3)[&rate=4.906462019291962E-4]:1.105183503463E-1,131[&rate=4.906462019291962E-4]:2.461786600124E-1)[&rate=4.906462019291962E-4]:3.939462046023E-1)[&rate=4.906462019291962E-4]:7.37543515415E-3,69[&rate=4.906462019291962E-4]:7.927057792211E-1)[&rate=4.906462019291962E-4]:6.921264576582E-1)[&rate=4.906462019291962E-4]:5.295334429952E-2)[&rate=4.906462019291962E-4]:6.065749283154E-1,(45[&rate=4.906462019291962E-4]:8.871421994063E-1,(((((41[&rate=4.906462019291962E-4]:4.551834747898E-1,42[&rate=4.906462019291962E-4]:4.60647955664E-1)[&rate=4.906462019291962E-4]:5.685440911781E-2,48[&rate=4.906462019291962E-4]:5.557537309021E-1)[&rate=4.906462019291962E-4]:8.791310611583E-2,(43[&rate=4.906462019291962E-4]:5.958821503861E-1,46[&rate=4.906462019291962E-4]:5.958821503861E-1)[&rate=4.906462019291962E-4]:5.871364838029E-2)[&rate=4.906462019291962E-4]:6.08475192469E-2,(((50[&rate=4.906462019291962E-4]:2.892337734036E-1,49[&rate=4.906462019291962E-4]:2.892337734036E-1)[&rate=4.906462019291962E-4]:2.237696423147E-1,44[&rate=4.906462019291962E-4]:5.403258200898E-1)[&rate=4.906462019291962E-4]:1.13075609282E-1,51[&rate=4.906462019291962E-4]:6.315435058746E-1)[&rate=4.906462019291962E-4]:5.657740776724E-2)[&rate=4.906462019291962E-4]:5.113888152559E-2,47[&rate=4.906462019291962E-4]:7.665821995389E-1)[&rate=4.906462019291962E-4]:1.287567211788E-1)[&rate=4.906462019291962E-4]:3.331371662896E-1)[&rate=4.906462019291962E-4]:4.456825938953E-2)[&rate=4.906462019291962E-4]:2.074986822633E-2)[&rate=4.906462019291962E-4]:7.911088127734E-2,(38[&rate=4.906462019291962E-4]:9.568880769395E-1,(((146[&rate=4.906462019291962E-4]:6.50888843512E-1,((39[&rate=4.906462019291962E-4]:4.492794774113E-1,97[&rate=4.906462019291962E-4]:3.782412260451E-1)[&rate=4.906462019291962E-4]:1.902518697738E-2,16[&rate=4.906462019291962E-4]:2.553797590506E0)[&rate=4.906462019291962E-4]:6.236559988838E-2)[&rate=4.906462019291962E-4]:5.707113976937E-2,((((((((30[&rate=4.906462019291962E-4]:6.195857247261E-1,4[&rate=4.906462019291962E-4]:4.469829850001E-1)[&rate=4.906462019291962E-4]:3.893754658251E-1,9[&rate=4.906462019291962E-4]:8.856735193183E-1)[&rate=4.906462019291962E-4]:4.756506586343E-2,(117[&rate=4.906462019291962E-4]:9.092783989022E-1,((17[&rate=4.906462019291962E-4]:5.772529536793E-1,14[&rate=4.906462019291962E-4]:5.388967892956E-1)[&rate=4.906462019291962E-4]:3.586246043809E-1,(113[&rate=4.906462019291962E-4]:6.39918822926E-1,(110[&rate=4.906462019291962E-4]:6.101292266849E-1,105[&rate=4.906462019291962E-4]:5.882114184658E-1)[&rate=4.906462019291962E-4]:2.431014418632E-2)[&rate=4.906462019291962E-4]:2.576025707505E-1)[&rate=4.906462019291962E-4]:9.017279198086E-3)[&rate=4.906462019291962E-4]:3.491909038918E-2)[&rate=4.906462019291962E-4]:3.580819077822E-1,((((19[&rate=4.906462019291962E-4]:6.14314672199E-1,13[&rate=4.906462019291962E-4]:5.759585078153E-1)[&rate=4.906462019291962E-4]:1.374803200834E-1,115[&rate=4.906462019291962E-4]:6.312470470768E-1)[&rate=4.906462019291962E-4]:2.113691940085E-1,(((114[&rate=4.906462019291962E-4]:4.859955983649E-1,112[&rate=4.906462019291962E-4]:5.681873791868E-1)[&rate=4.906462019291962E-4]:1.747719135337E-1,109[&rate=4.906462019291962E-4]:7.402195666931E-1)[&rate=4.906462019291962E-4]:2.467452934999E-3,(108[&rate=4.906462019291962E-4]:5.042149893019E-1,107[&rate=4.906462019291962E-4]:5.069547153293E-1)[&rate=4.906462019291962E-4]:2.165542221071E-1)[&rate=4.906462019291962E-4]:1.793812762516E-1)[&rate=4.906462019291962E-4]:1.337759835448E-1,(116[&rate=4.906462019291962E-4]:8.496598671657E-1,((148[&rate=4.906462019291962E-4]:4.435981368393E-1,143[&rate=4.906462019291962E-4]:4.40858410812E-1)[&rate=4.906462019291962E-4]:3.932453216695E-1,((139[&rate=4.906462019291962E-4]:6.688223125432E-1,111[&rate=4.906462019291962E-4]:4.934798467899E-1)[&rate=4.906462019291962E-4]:1.150322789951E-1,(104[&rate=4.906462019291962E-4]:5.002074555937E-1,106[&rate=4.906462019291962E-4]:5.002074555937E-1)[&rate=4.906462019291962E-4]:9.186631402682E-2)[&rate=4.906462019291962E-4]:2.666874971073E-1)[&rate=4.906462019291962E-4]:5.117257304057E-2)[&rate=4.906462019291962E-4]:1.267323574644E-1)[&rate=4.906462019291962E-4]:2.409556655941E-1)[&rate=4.906462019291962E-4]:2.283944644499E-1,(((141[&rate=4.906462019291962E-4]:1.671780157546E-1,145[&rate=4.906462019291962E-4]:1.699177417822E-1)[&rate=4.906462019291962E-4]:7.840569344556E-3,144[&rate=4.906462019291962E-4]:1.722788590718E-1)[&rate=4.906462019291962E-4]:8.844763464662E-2,142[&rate=4.906462019291962E-4]:2.662059457733E-1)[&rate=4.906462019291962E-4]:1.434330929449E0)[&rate=4.906462019291962E-4]:1.949047415453E-2,((102[&rate=4.906462019291962E-4]:1.530889994825E-1,(24[&rate=4.906462019291962E-4]:1.024454553356E0,(1[&rate=4.906462019291962E-4]:1.920410490932E-1,(21[&rate=4.906462019291962E-4]:5.913395120204E-1,28[&rate=4.906462019291962E-4]:6.159970462668E-1)[&rate=4.906462019291962E-4]:3.623453726893E-1)[&rate=4.906462019291962E-4]:5.159158645466E-2)[&rate=4.906462019291962E-4]:2.902782817428E-1)[&rate=4.906462019291962E-4]:2.182180292259E-1,((23[&rate=4.906462019291962E-4]:7.698164137862E-1,(25[&rate=4.906462019291962E-4]:5.699852869343E-1,20[&rate=4.906462019291962E-4]:5.508072047426E-1)[&rate=4.906462019291962E-4]:2.107900309615E-1)[&rate=4.906462019291962E-4]:1.986893535441E-1,(140[&rate=4.906462019291962E-4]:7.345300525073E-1,11[&rate=4.906462019291962E-4]:7.53708134699E-1)[&rate=4.906462019291962E-4]:1.29866125782E-1)[&rate=4.906462019291962E-4]:5.534861928848E-1)[&rate=4.906462019291962E-4]:1.021449782024E-1)[&rate=4.906462019291962E-4]:1.670897094943E-1,(((6[&rate=4.906462019291962E-4]:7.855647357937E-1,18[&rate=4.906462019291962E-4]:8.485784344238E-1)[&rate=4.906462019291962E-4]:9.219681750407E-2,(15[&rate=4.906462019291962E-4]:5.018958681087E-1,10[&rate=4.906462019291962E-4]:4.635397037253E-1)[&rate=4.906462019291962E-4]:4.306602057369E-1)[&rate=4.906462019291962E-4]:4.273517544618E-1,(3[&rate=4.906462019291962E-4]:8.782782066767E-1,((((85[&rate=4.906462019291962E-4]:1.188023795449E-1,((84[&rate=4.906462019291962E-4]:2.79204695364E-2,93[&rate=4.906462019291962E-4]:4.161909967341E-2)[&rate=4.906462019291962E-4]:5.617019888794E-2,83[&rate=4.906462019291962E-4]:8.409066842434E-2)[&rate=4.906462019291962E-4]:3.471171112054E-2)[&rate=4.906462019291962E-4]:1.069353129441E-2,86[&rate=4.906462019291962E-4]:1.294959108393E-1)[&rate=4.906462019291962E-4]:4.365980593068E-2,((90[&rate=4.906462019291962E-4]:2.235985247708E-2,91[&rate=4.906462019291962E-4]:2.235985247708E-2)[&rate=4.906462019291962E-4]:7.433861033996E-2,92[&rate=4.906462019291962E-4]:9.669846281704E-2)[&rate=4.906462019291962E-4]:9.015588408994E-2)[&rate=4.906462019291962E-4]:1.457635512951E-1,((88[&rate=4.906462019291962E-4]:4.253305751625E-2,89[&rate=4.906462019291962E-4]:5.623168765326E-2)[&rate=4.906462019291962E-4]:1.525443550579E-1,87[&rate=4.906462019291962E-4]:1.950774125742E-1)[&rate=4.906462019291962E-4]:1.238418554909E-1)[&rate=4.906462019291962E-4]:1.099084966009E0)[&rate=4.906462019291962E-4]:3.747803065623E-1)[&rate=4.906462019291962E-4]:3.847434771387E-1)[&rate=4.906462019291962E-4]:1.907484678055E-1,101[&rate=4.906462019291962E-4]:8.258107321556E-1)[&rate=4.906462019291962E-4]:7.350948308846E-1)[&rate=4.906462019291962E-4]:5.177714749969E-2,(((((22[&rate=4.906462019291962E-4]:5.576495023762E-1,27[&rate=4.906462019291962E-4]:5.740878585406E-1)[&rate=4.906462019291962E-4]:4.278293173842E-1,(31[&rate=4.906462019291962E-4]:1.02508391964E0,((7[&rate=4.906462019291962E-4]:6.614395487691E-2,8[&rate=4.906462019291962E-4]:6.614395487691E-2)[&rate=4.906462019291962E-4]:6.857479879562E-1,26[&rate=4.906462019291962E-4]:8.587412579017E-1)[&rate=4.906462019291962E-4]:1.225070452999E-1)[&rate=4.906462019291962E-4]:1.518942066852E-2)[&rate=4.906462019291962E-4]:4.788562590124E-1,2[&rate=4.906462019291962E-4]:1.291732339047E0)[&rate=4.906462019291962E-4]:1.268879544025E0,(((95[&rate=4.906462019291962E-4]:5.989175226791E-1,100[&rate=4.906462019291962E-4]:5.142180691271E-1)[&rate=4.906462019291962E-4]:1.143239733711E-1,(94[&rate=4.906462019291962E-4]:6.233281566306E-1,98[&rate=4.906462019291962E-4]:6.970986484339E-1)[&rate=4.906462019291962E-4]:5.213885867554E-3)[&rate=4.906462019291962E-4]:2.044829451433E-3,((99[&rate=4.906462019291962E-4]:5.70978880094E-1,96[&rate=4.906462019291962E-4]:5.354597544112E-1)[&rate=4.906462019291962E-4]:1.338958045571E-1,40[&rate=4.906462019291962E-4]:5.546014606076E-1)[&rate=4.906462019291962E-4]:2.134060259903E-2)[&rate=4.906462019291962E-4]:2.794401703543E-2)[&rate=4.906462019291962E-4]:1.216907303643E-2,147[&rate=4.906462019291962E-4]:6.734322024588E-1)[&rate=4.906462019291962E-4]:2.346339826766E-2)[&rate=4.906462019291962E-4]:3.856755363224E-1)[&rate=4.906462019291962E-4]:2.548148331687E-1)[&rate=4.906462019291962E-4]:1.56555050084E-1,(((67[&rate=4.906462019291962E-4]:3.514101697297E-1,((124[&rate=4.906462019291962E-4]:3.596764745062E-1,123[&rate=4.906462019291962E-4]:3.624087149433E-1)[&rate=4.906462019291962E-4]:2.01094068745E-1,122[&rate=4.906462019291962E-4]:5.635027836883E-1)[&rate=4.906462019291962E-4]:2.891799363821E-1)[&rate=4.906462019291962E-4]:1.591595218908E-1,(66[&rate=4.906462019291962E-4]:2.85285595129E-1,(126[&rate=4.906462019291962E-4]:1.357541159851E0,(119[&rate=4.906462019291962E-4]:1.279150526007E0,(120[&rate=4.906462019291962E-4]:9.562280518599E-1,((138[&rate=4.906462019291962E-4]:3.264442096652E-1,136[&rate=4.906462019291962E-4]:1.9493736035E-1)[&rate=4.906462019291962E-4]:3.055634381128E-1,135[&rate=4.906462019291962E-4]:4.320076477779E-1)[&rate=4.906462019291962E-4]:2.721656095615E-1)[&rate=4.906462019291962E-4]:2.270320631883E-1)[&rate=4.906462019291962E-4]:8.640931564879E-1)[&rate=4.906462019291962E-4]:1.749186249627E-1)[&rate=4.906462019291962E-4]:2.252840964914E-1)[&rate=4.906462019291962E-4]:6.356856879419E-2,(((57[&rate=4.906462019291962E-4]:5.073403275921E-1,((58[&rate=4.906462019291962E-4]:4.645278653031E-1,((54[&rate=4.906462019291962E-4]:8.936458047E-4,37[&rate=4.906462019291962E-4]:7.739637804514E-2)[&rate=4.906462019291962E-4]:8.965551307667E-2,59[&rate=4.906462019291962E-4]:1.288005250016E-1)[&rate=4.906462019291962E-4]:3.166016572414E-1)[&rate=4.906462019291962E-4]:3.693416470307E-2,(55[&rate=4.906462019291962E-4]:3.558861547288E-1,56[&rate=4.906462019291962E-4]:3.558861547288E-1)[&rate=4.906462019291962E-4]:1.182534709056E-1)[&rate=4.906462019291962E-4]:2.227174020897E-2)[&rate=4.906462019291962E-4]:2.510000809802E-1,68[&rate=4.906462019291962E-4]:7.064278402662E-1)[&rate=4.906462019291962E-4]:3.159287851504E-1,(125[&rate=4.906462019291962E-4]:1.001126971317E0,(((53[&rate=4.906462019291962E-4]:6.776754017684E-1,((75[&rate=4.906462019291962E-4]:4.660241137434E-1,((74[&rate=4.906462019291962E-4]:3.46208285958E-1,76[&rate=4.906462019291962E-4]:3.46208285958E-1)[&rate=4.906462019291962E-4]:2.669146626286E-2,70[&rate=4.906462019291962E-4]:3.345435878374E-1)[&rate=4.906462019291962E-4]:9.312436152253E-2)[&rate=4.906462019291962E-4]:3.406437017519E-1,(((80[&rate=4.906462019291962E-4]:1.898254609243E-1,81[&rate=4.906462019291962E-4]:1.898254609243E-1)[&rate=4.906462019291962E-4]:2.095529034474E-1,(73[&rate=4.906462019291962E-4]:3.293324774246E-1,77[&rate=4.906462019291962E-4]:3.238530253699E-1)[&rate=4.906462019291962E-4]:1.193609554402E-1)[&rate=4.906462019291962E-4]:7.118733069803E-3,((82[&rate=4.906462019291962E-4]:3.095466621491E-1,(78[&rate=4.906462019291962E-4]:7.838373632264E-2,72[&rate=4.906462019291962E-4]:5.646592810333E-2)[&rate=4.906462019291962E-4]:2.229437477444E-1)[&rate=4.906462019291962E-4]:4.818353708511E-2,(79[&rate=4.906462019291962E-4]:2.676838298393E-1,71[&rate=4.906462019291962E-4]:2.402865695653E-1)[&rate=4.906462019291962E-4]:8.182719131283E-2)[&rate=4.906462019291962E-4]:6.520525437166E-2)[&rate=4.906462019291962E-4]:3.508556495606E-1)[&rate=4.906462019291962E-4]:6.174706448852E-1)[&rate=4.906462019291962E-4]:2.088986111541E-2,(133[&rate=4.906462019291962E-4]:5.172040306309E-1,(137[&rate=4.906462019291962E-4]:4.52690113045E-1,134[&rate=4.906462019291962E-4]:3.814572363327E-1)[&rate=4.906462019291962E-4]:1.05609807997E-1)[&rate=4.906462019291962E-4]:9.634407292211E-1)[&rate=4.906462019291962E-4]:1.286868354393E-1,(52[&rate=4.906462019291962E-4]:1.658244500005E-1,(103[&rate=4.906462019291962E-4]:5.965882688208E-1,((12[&rate=4.906462019291962E-4]:1.100079240318E-1,5[&rate=4.906462019291962E-4]:7.165175964833E-2)[&rate=4.906462019291962E-4]:3.741777890408E-1,29[&rate=4.906462019291962E-4]:5.910350281411E-1)[&rate=4.906462019291962E-4]:2.384299530085E-1)[&rate=4.906462019291962E-4]:1.233529915741E0)[&rate=4.906462019291962E-4]:6.696243696339E-1)[&rate=4.906462019291962E-4]:3.842573866549E-1)[&rate=4.906462019291962E-4]:1.878963207666E-1)[&rate=4.906462019291962E-4]:9.950227277034E-2)[&rate=4.906462019291962E-4]:1.917542532621E-1)[&rate=4.906462019291962E-4]:9.73927294108E-2,34[&rate=4.906462019291962E-4]:2.715444574237E-4)[&rate=4.906462019291962E-4]:2.822394441487E-2,32[&rate=4.906462019291962E-4]:6.577680653208E-3)[&rate=4.906462019291962E-4]:1.141478880425E-1);
tree STATE_87660000 [&joint=-20960.723282624465,lnP=-20960.723282624465] = [&R] (((34[&rate=5.699126218134393E-4]:1.908309137816E-2,(((36[&rate=5.699126218134393E-4]:1.966406899399E-1,127[&rate=5.699126218134393E-4]:2.717188635145E0)[&rate=5.699126218134393E-4]:1.618833006597E-1,(35[&rate=5.699126218134393E-4]:3.028809738671E-1,((((128[&rate=5.699126218134393E-4]:1.256678475008E0,((118[&rate=5.699126218134393E-4]:7.343630693807E-1,69[&rate=5.699126218134393E-4]:7.453219734903E-1)[&rate=5.699126218134393E-4]:1.388467896156E-1,(129[&rate=5.699126218134393E-4]:2.56657039418E-1,(132[&rate=5.699126218134393E-4]:2.22273735502E-1,(131[&rate=5.699126218134393E-4]:7.407646267238E-2,130[&rate=5.699126218134393E-4]:7.133673664502E-2)[&rate=5.699126218134393E-4]:1.481972728296E-1)[&rate=5.699126218134393E-4]:3.712302994333E-2)[&rate=5.699126218134393E-4]:4.795665182084E-1)[&rate=5.699126218134393E-4]:5.231946434094E-1)[&rate=5.699126218134393E-4]:1.625327860994E-1,(((65[&rate=5.699126218134393E-4]:2.077402521054E-1,(64[&rate=5.699126218134393E-4]:1.527119904364E-1,60[&rate=5.699126218134393E-4]:2.027058929683E-3)[&rate=5.699126218134393E-4]:2.057131931757E-1)[&rate=5.699126218134393E-4]:4.787827297218E-3,62[&rate=5.699126218134393E-4]:4.043089013204E-1)[&rate=5.699126218134393E-4]:3.765142820402E-1,(61[&rate=5.699126218134393E-4]:3.5158292671E-1,63[&rate=5.699126218134393E-4]:3.10487036299E-1)[&rate=5.699126218134393E-4]:4.292402566506E-1)[&rate=5.699126218134393E-4]:7.781141051446E-1)[&rate=5.699126218134393E-4]:9.96702719329E-2,((((50[&rate=5.699126218134393E-4]:4.254714161745E-1,49[&rate=5.699126218134393E-4]:4.254714161745E-1)[&rate=5.699126218134393E-4]:4.706001951692E-2,51[&rate=5.699126218134393E-4]:4.779959165656E-1)[&rate=5.699126218134393E-4]:6.897756391705E-2,(46[&rate=5.699126218134393E-4]:5.124710210309E-1,(((41[&rate=5.699126218134393E-4]:2.13063831707E-1,48[&rate=5.699126218134393E-4]:2.567796787015E-1)[&rate=5.699126218134393E-4]:8.940375631087E-2,42[&rate=5.699126218134393E-4]:3.079320688922E-1)[&rate=5.699126218134393E-4]:1.371347696164E-1,43[&rate=5.699126218134393E-4]:4.942471663773E-1)[&rate=5.699126218134393E-4]:1.822385465362E-2)[&rate=5.699126218134393E-4]:6.182486382328E-2)[&rate=5.699126218134393E-4]:1.793623863043E-2,((44[&rate=5.699126218134393E-4]:4.419364857043E-1,47[&rate=5.699126218134393E-4]:4.474009665785E-1)[&rate=5.699126218134393E-4]:7.347994320897E-2,45[&rate=5.699126218134393E-4]:5.126841884761E-1)[&rate=5.699126218134393E-4]:7.135121369709E-2)[&rate=5.699126218134393E-4]:1.614499185762E-1)[&rate=5.699126218134393E-4]:1.71560833982E-1,121[&rate=5.699126218134393E-4]:2.287702640995E0)[&rate=5.699126218134393E-4]:1.41205730132E-1)[&rate=5.699126218134393E-4]:9.067674266703E-3)[&rate=5.699126218134393E-4]:2.129761000539E-1,(38[&rate=5.699126218134393E-4]:9.638286340649E-1,(40[&rate=5.699126218134393E-4]:7.696208453663E-1,(((((((3[&rate=5.699126218134393E-4]:6.378990909359E-1,(((15[&rate=5.699126218134393E-4]:2.727100173522E-1,10[&rate=5.699126218134393E-4]:2.343538529687E-1)[&rate=5.699126218134393E-4]:2.132515424141E-1,(18[&rate=5.699126218134393E-4]:4.915743517281E-1,6[&rate=5.699126218134393E-4]:4.28560653098E-1)[&rate=5.699126218134393E-4]:2.606386120552E-3)[&rate=5.699126218134393E-4]:1.32531019134E-1,(((((90[&rate=5.699126218134393E-4]:1.504640789936E-3,91[&rate=5.699126218134393E-4]:1.504640789936E-3)[&rate=5.699126218134393E-4]:1.0003732219E-1,92[&rate=5.699126218134393E-4]:1.0154196298E-1)[&rate=5.699126218134393E-4]:5.527311609452E-2,87[&rate=5.699126218134393E-4]:1.431164489375E-1)[&rate=5.699126218134393E-4]:7.080170984524E-2,(83[&rate=5.699126218134393E-4]:1.11686898118E-1,(85[&rate=5.699126218134393E-4]:9.147335629448E-2,(86[&rate=5.699126218134393E-4]:5.596201751495E-2,(93[&rate=5.699126218134393E-4]:3.159176710091E-2,84[&rate=5.699126218134393E-4]:1.78931369639E-2)[&rate=5.699126218134393E-4]:3.806888055105E-2)[&rate=5.699126218134393E-4]:3.551133877953E-2)[&rate=5.699126218134393E-4]:2.021354182357E-2)[&rate=5.699126218134393E-4]:1.022312606647E-1)[&rate=5.699126218134393E-4]:5.404751803486E-2,(88[&rate=5.699126218134393E-4]:1.231691421843E-1,89[&rate=5.699126218134393E-4]:1.368677723214E-1)[&rate=5.699126218134393E-4]:1.447965346332E-1)[&rate=5.699126218134393E-4]:7.834036144116E-1)[&rate=5.699126218134393E-4]:1.262558271039E-1)[&rate=5.699126218134393E-4]:9.458042092557E-1,(((102[&rate=5.699126218134393E-4]:2.542226584974E-2,((11[&rate=5.699126218134393E-4]:4.485717295369E-1,140[&rate=5.699126218134393E-4]:4.293936473452E-1)[&rate=5.699126218134393E-4]:2.729124874637E-1,(23[&rate=5.699126218134393E-4]:5.601285164356E-1,(20[&rate=5.699126218134393E-4]:4.439722891685E-1,25[&rate=5.699126218134393E-4]:4.631503713603E-1)[&rate=5.699126218134393E-4]:1.07937049185E-1)[&rate=5.699126218134393E-4]:2.462872074142E-1)[&rate=5.699126218134393E-4]:3.696914735067E-1)[&rate=5.699126218134393E-4]:1.557211238202E-1,(24[&rate=5.699126218134393E-4]:8.493907839686E-1,(1[&rate=5.699126218134393E-4]:5.321669423845E-2,(21[&rate=5.699126218134393E-4]:5.849635598122E-1,28[&rate=5.699126218134393E-4]:6.096210940586E-1)[&rate=5.699126218134393E-4]:2.298969700428E-1)[&rate=5.699126218134393E-4]:1.53521719219E-2)[&rate=5.699126218134393E-4]:4.933964413177E-1)[&rate=5.699126218134393E-4]:2.530390008445E-2,(((((105[&rate=5.699126218134393E-4]:3.460442113923E-1,110[&rate=5.699126218134393E-4]:3.679620196114E-1)[&rate=5.699126218134393E-4]:1.511036939034E-2,117[&rate=5.699126218134393E-4]:3.912915670841E-1)[&rate=5.699126218134393E-4]:3.335470195559E-1,(9[&rate=5.699126218134393E-4]:4.813329642539E-1,((113[&rate=5.699126218134393E-4]:4.658912494072E-1,(30[&rate=5.699126218134393E-4]:1.798897503395E-1,4[&rate=5.699126218134393E-4]:7.28701061351E-3)[&rate=5.699126218134393E-4]:4.010699922185E-1)[&rate=5.699126218134393E-4]:1.867992125217E-2,(17[&rate=5.699126218134393E-4]:4.602926946461E-1,14[&rate=5.699126218134393E-4]:4.219365302624E-1)[&rate=5.699126218134393E-4]:6.263464039705E-2)[&rate=5.699126218134393E-4]:4.980971676608E-3)[&rate=5.699126218134393E-4]:2.325467182763E-1)[&rate=5.699126218134393E-4]:1.235917426664E-1,(((148[&rate=5.699126218134393E-4]:2.478854399844E-1,143[&rate=5.699126218134393E-4]:2.451457139571E-1)[&rate=5.699126218134393E-4]:2.020880003613E-1,((111[&rate=5.699126218134393E-4]:3.740902708962E-1,(139[&rate=5.699126218134393E-4]:5.453314060513E-1,(106[&rate=5.699126218134393E-4]:7.721553295976E-2,104[&rate=5.699126218134393E-4]:7.721553295976E-2)[&rate=5.699126218134393E-4]:2.763350511738E-1)[&rate=5.699126218134393E-4]:4.101330598323E-3)[&rate=5.699126218134393E-4]:4.518404088055E-2,116[&rate=5.699126218134393E-4]:3.425619830096E-1)[&rate=5.699126218134393E-4]:6.905529295238E-2)[&rate=5.699126218134393E-4]:2.329720896917E-1,((115[&rate=5.699126218134393E-4]:3.938707283175E-1,(19[&rate=5.699126218134393E-4]:3.207568164437E-1,13[&rate=5.699126218134393E-4]:2.8240065206E-1)[&rate=5.699126218134393E-4]:1.936618570793E-1)[&rate=5.699126218134393E-4]:2.050721039532E-1,(108[&rate=5.699126218134393E-4]:5.000198313088E-1,((109[&rate=5.699126218134393E-4]:4.591650147863E-1,107[&rate=5.699126218134393E-4]:4.399869325945E-1)[&rate=5.699126218134393E-4]:1.104971484941E-2,(112[&rate=5.699126218134393E-4]:3.896087415387E-1,114[&rate=5.699126218134393E-4]:3.074169607168E-1)[&rate=5.699126218134393E-4]:8.334571412437E-2)[&rate=5.699126218134393E-4]:5.172290989218E-2)[&rate=5.699126218134393E-4]:1.564572475373E-1)[&rate=5.699126218134393E-4]:4.564653338313E-2)[&rate=5.699126218134393E-4]:1.189094568031E-1)[&rate=5.699126218134393E-4]:2.90009641564E-1,(((145[&rate=5.699126218134393E-4]:1.082906602709E-1,141[&rate=5.699126218134393E-4]:1.055509342433E-1)[&rate=5.699126218134393E-4]:1.139174822206E-1,144[&rate=5.699126218134393E-4]:2.167286904365E-1)[&rate=5.699126218134393E-4]:2.222057381252E-1,142[&rate=5.699126218134393E-4]:4.444138806167E-1)[&rate=5.699126218134393E-4]:8.638891039522E-1)[&rate=5.699126218134393E-4]:1.447196476512E-1)[&rate=5.699126218134393E-4]:3.799957364646E-1)[&rate=5.699126218134393E-4]:7.664902567183E-1,101[&rate=5.699126218134393E-4]:1.347453830882E0)[&rate=5.699126218134393E-4]:2.239183517024E-1,(146[&rate=5.699126218134393E-4]:4.658624851494E-1,147[&rate=5.699126218134393E-4]:4.030209550948E-1)[&rate=5.699126218134393E-4]:2.525641176765E-1)[&rate=5.699126218134393E-4]:5.156991023614E-2,(39[&rate=5.699126218134393E-4]:4.567489289368E-1,(((31[&rate=5.699126218134393E-4]:6.494213671461E-1,((7[&rate=5.699126218134393E-4]:2.426387487074E-1,8[&rate=5.699126218134393E-4]:2.426387487074E-1)[&rate=5.699126218134393E-4]:1.499925761443E-1,26[&rate=5.699126218134393E-4]:4.994806399202E-1)[&rate=5.699126218134393E-4]:1.061051107875E-1)[&rate=5.699126218134393E-4]:1.840343203536E-1,(22[&rate=5.699126218134393E-4]:3.783471603591E-1,27[&rate=5.699126218134393E-4]:3.947855165235E-1)[&rate=5.699126218134393E-4]:4.003140065925E-1)[&rate=5.699126218134393E-4]:1.40282020004E-1,2[&rate=5.699126218134393E-4]:7.463404472296E-1)[&rate=5.699126218134393E-4]:1.667134284537E0)[&rate=5.699126218134393E-4]:1.930290048903E-1)[&rate=5.699126218134393E-4]:2.715309504668E-2,16[&rate=5.699126218134393E-4]:2.762423954991E0)[&rate=5.699126218134393E-4]:9.063170055226E-2,((95[&rate=5.699126218134393E-4]:4.971343326636E-1,(100[&rate=5.699126218134393E-4]:1.522656236784E-1,94[&rate=5.699126218134393E-4]:1.522656236784E-1)[&rate=5.699126218134393E-4]:2.601692554332E-1)[&rate=5.699126218134393E-4]:1.839736095392E-1,(97[&rate=5.699126218134393E-4]:4.21191326788E-1,(98[&rate=5.699126218134393E-4]:4.841976359796E-1,(96[&rate=5.699126218134393E-4]:3.41035903069E-1,99[&rate=5.699126218134393E-4]:3.765550287518E-1)[&rate=5.699126218134393E-4]:1.29500530725E-1)[&rate=5.699126218134393E-4]:1.364472427209E-1)[&rate=5.699126218134393E-4]:4.953410175365E-2)[&rate=5.699126218134393E-4]:2.257990495182E-1)[&rate=5.699126218134393E-4]:2.058115940304E-3)[&rate=5.699126218134393E-4]:2.625137996276E-1)[&rate=5.699126218134393E-4]:1.634615606384E-1)[&rate=5.699126218134393E-4]:3.571720418205E-1)[&rate=5.699126218134393E-4]:2.607580799454E-2,(33[&rate=5.699126218134393E-4]:1.897505858727E-2,((((59[&rate=5.699126218134393E-4]:4.595636341052E-1,((((54[&rate=5.699126218134393E-4]:4.629008136578E-2,37[&rate=5.699126218134393E-4]:1.227928136062E-1)[&rate=5.699126218134393E-4]:1.40709730751E-1,57[&rate=5.699126218134393E-4]:2.279834186741E-1)[&rate=5.699126218134393E-4]:1.023321261279E-1,58[&rate=5.699126218134393E-4]:3.46708987425E-1)[&rate=5.699126218134393E-4]:4.109523121685E-3,(56[&rate=5.699126218134393E-4]:2.170535023575E-1,55[&rate=5.699126218134393E-4]:2.170535023575E-1)[&rate=5.699126218134393E-4]:1.064426038175E-1)[&rate=5.699126218134393E-4]:1.278708066186E-1)[&rate=5.699126218134393E-4]:3.449187877287E-1,68[&rate=5.699126218134393E-4]:7.55302093965E-1)[&rate=5.699126218134393E-4]:4.112151323132E-1,(125[&rate=5.699126218134393E-4]:9.378049638119E-1,((53[&rate=5.699126218134393E-4]:6.789890278839E-1,((((74[&rate=5.699126218134393E-4]:3.605809910177E-1,70[&rate=5.699126218134393E-4]:3.222248266343E-1)[&rate=5.699126218134393E-4]:3.003229585508E-2,76[&rate=5.699126218134393E-4]:3.906132868728E-1)[&rate=5.699126218134393E-4]:2.24643636031E-1,75[&rate=5.699126218134393E-4]:6.152569229038E-1)[&rate=5.699126218134393E-4]:1.013625007342E-1,((((80[&rate=5.699126218134393E-4]:5.379792498285E-2,81[&rate=5.699126218134393E-4]:5.379792498285E-2)[&rate=5.699126218134393E-4]:2.666403724022E-1,77[&rate=5.699126218134393E-4]:3.642739138234E-1)[&rate=5.699126218134393E-4]:2.128614234802E-2,(71[&rate=5.699126218134393E-4]:3.036556186287E-1,(((82[&rate=5.699126218134393E-4]:1.930328517008E-1,72[&rate=5.699126218134393E-4]:1.628958653994E-1)[&rate=5.699126218134393E-4]:4.468803783807E-2,78[&rate=5.699126218134393E-4]:2.295017114568E-1)[&rate=5.699126218134393E-4]:7.503318952947E-2,79[&rate=5.699126218134393E-4]:3.045349009863E-1)[&rate=5.699126218134393E-4]:2.651797791647E-2)[&rate=5.699126218134393E-4]:1.889073891263E-2)[&rate=5.699126218134393E-4]:4.052209839134E-3,73[&rate=5.699126218134393E-4]:3.950917180653E-1)[&rate=5.699126218134393E-4]:3.215277055728E-1)[&rate=5.699126218134393E-4]:7.088326628579E-1)[&rate=5.699126218134393E-4]:3.585018202699E-2,(52[&rate=5.699126218134393E-4]:6.939223074338E-1,((134[&rate=5.699126218134393E-4]:6.763191274712E-1,(137[&rate=5.699126218134393E-4]:5.343772198774E-1,133[&rate=5.699126218134393E-4]:4.932813294664E-1)[&rate=5.699126218134393E-4]:2.13174784306E-1)[&rate=5.699126218134393E-4]:7.143746203549E-1,(103[&rate=5.699126218134393E-4]:5.822623617999E-1,((12[&rate=5.699126218134393E-4]:3.047839628409E-1,5[&rate=5.699126218134393E-4]:2.664277984575E-1)[&rate=5.699126218134393E-4]:8.018381830176E-2,29[&rate=5.699126218134393E-4]:4.918170962112E-1)[&rate=5.699126218134393E-4]:3.233219779175E-1)[&rate=5.699126218134393E-4]:1.728979331231E0)[&rate=5.699126218134393E-4]:4.697434896341E-2)[&rate=5.699126218134393E-4]:2.911362378844E-2)[&rate=5.699126218134393E-4]:4.333482675622E-1)[&rate=5.699126218134393E-4]:3.953789291331E-1)[&rate=5.699126218134393E-4]:2.720658964969E-1,32[&rate=5.699126218134393E-4]:5.930978153674E-3)[&rate=5.699126218134393E-4]:7.564628378883E-3)[&rate=5.699126218134393E-4]:9.74548462106E-3)[&rate=5.699126218134393E-4]:5.216988792509E-2,((67[&rate=5.699126218134393E-4]:3.302635126606E-1,(122[&rate=5.699126218134393E-4]:3.870514554085E-1,(123[&rate=5.699126218134393E-4]:2.172474546538E-1,124[&rate=5.699126218134393E-4]:2.145152142167E-1)[&rate=5.699126218134393E-4]:1.698040007547E-1)[&rate=5.699126218134393E-4]:4.444846075927E-1)[&rate=5.699126218134393E-4]:2.098753792669E-1,(66[&rate=5.699126218134393E-4]:2.345110655911E-1,(((((138[&rate=5.699126218134393E-4]:2.215859600591E-1,136[&rate=5.699126218134393E-4]:9.007911074392E-2)[&rate=5.699126218134393E-4]:3.309236741124E-1,135[&rate=5.699126218134393E-4]:3.525096341714E-1)[&rate=5.699126218134393E-4]:4.113703023849E-1,126[&rate=5.699126218134393E-4]:3.26122619392E-1)[&rate=5.699126218134393E-4]:3.986690554542E-1,119[&rate=5.699126218134393E-4]:1.51049419749E0)[&rate=5.699126218134393E-4]:2.732778018041E-1,120[&rate=5.699126218134393E-4]:1.687881588335E0)[&rate=5.699126218134393E-4]:4.836157786258E-1)[&rate=5.699126218134393E-4]:3.056278263363E-1)[&rate=5.699126218134393E-4]:4.202035940005E-1);
tree STATE_87750000 [&joint=-20992.069037174075,lnP=-20992.069037174075] = [&R] (((32[&rate=5.537513798637438E-4]:6.219473115954E-2,((67[&rate=5.537513798637438E-4]:3.100936345064E-1,((124[&rate=5.537513798637438E-4]:2.085979224164E-1,123[&rate=5.537513798637438E-4]:2.113301628535E-1)[&rate=5.537513798637438E-4]:1.980699726568E-1,122[&rate=5.537513798637438E-4]:4.094001355103E-1)[&rate=5.537513798637438E-4]:4.019660493367E-1)[&rate=5.537513798637438E-4]:2.73213600077E-1,(66[&rate=5.537513798637438E-4]:3.387876668019E-1,(126[&rate=5.537513798637438E-4]:6.885677016236E-1,((135[&rate=5.537513798637438E-4]:4.792463757793E-1,(138[&rate=5.537513798637438E-4]:2.975289130146E-1,136[&rate=5.537513798637438E-4]:1.660220636994E-1)[&rate=5.537513798637438E-4]:3.817174627647E-1)[&rate=5.537513798637438E-4]:2.687151267512E-1,(120[&rate=5.537513798637438E-4]:7.275571182575E-1,119[&rate=5.537513798637438E-4]:8.234475292164E-1)[&rate=5.537513798637438E-4]:2.724591787935E-1)[&rate=5.537513798637438E-4]:3.783635162575E-1)[&rate=5.537513798637438E-4]:8.973941548632E-1)[&rate=5.537513798637438E-4]:2.445195677815E-1)[&rate=5.537513798637438E-4]:3.638190034253E-1)[&rate=5.537513798637438E-4]:1.077020125153E-1,(33[&rate=5.537513798637438E-4]:1.584763282966E-1,((((128[&rate=5.537513798637438E-4]:1.482036773639E0,(((65[&rate=5.537513798637438E-4]:1.469937166819E-1,(60[&rate=5.537513798637438E-4]:3.229675576068E-2,(64[&rate=5.537513798637438E-4]:1.607012103355E-1,62[&rate=5.537513798637438E-4]:2.017971007465E-1)[&rate=5.537513798637438E-4]:2.228047693188E-2)[&rate=5.537513798637438E-4]:1.146969609212E-1)[&rate=5.537513798637438E-4]:4.670823383554E-1,(61[&rate=5.537513798637438E-4]:4.147581583614E-1,63[&rate=5.537513798637438E-4]:3.736622679504E-1)[&rate=5.537513798637438E-4]:3.910987185936E-1)[&rate=5.537513798637438E-4]:5.658070973051E-1,((69[&rate=5.537513798637438E-4]:8.284205910565E-1,118[&rate=5.537513798637438E-4]:8.174616869468E-1)[&rate=5.537513798637438E-4]:1.165423866904E-2,((129[&rate=5.537513798637438E-4]:1.355014985676E-1,132[&rate=5.537513798637438E-4]:1.38241224595E-1)[&rate=5.537513798637438E-4]:6.491555618709E-2,(130[&rate=5.537513798637438E-4]:1.223062219764E-1,131[&rate=5.537513798637438E-4]:1.250459480037E-1)[&rate=5.537513798637438E-4]:7.811083277833E-2)[&rate=5.537513798637438E-4]:4.917125694912E-1)[&rate=5.537513798637438E-4]:5.425480486443E-1)[&rate=5.537513798637438E-4]:2.500988267758E-1)[&rate=5.537513798637438E-4]:4.370314310344E-1,((((47[&rate=5.537513798637438E-4]:1.34376806902E-1,44[&rate=5.537513798637438E-4]:1.289123260277E-1)[&rate=5.537513798637438E-4]:4.092225652473E-1,(51[&rate=5.537513798637438E-4]:5.12013992715E-1,(50[&rate=5.537513798637438E-4]:3.683511355934E-1,49[&rate=5.537513798637438E-4]:3.683511355934E-1)[&rate=5.537513798637438E-4]:1.381983762474E-1)[&rate=5.537513798637438E-4]:4.262975062794E-3)[&rate=5.537513798637438E-4]:5.579692423933E-2,((43[&rate=5.537513798637438E-4]:2.73764832474E-1,46[&rate=5.537513798637438E-4]:2.73764832474E-1)[&rate=5.537513798637438E-4]:1.159132574971E-1,((41[&rate=5.537513798637438E-4]:2.181443528791E-1,42[&rate=5.537513798637438E-4]:2.236088337533E-1)[&rate=5.537513798637438E-4]:6.491782753422E-2,48[&rate=5.537513798637438E-4]:3.267780274078E-1)[&rate=5.537513798637438E-4]:5.197110081485E-2)[&rate=5.537513798637438E-4]:2.097182064175E-1)[&rate=5.537513798637438E-4]:8.981486422856E-2,45[&rate=5.537513798637438E-4]:6.810144393058E-1)[&rate=5.537513798637438E-4]:4.64657553076E-1)[&rate=5.537513798637438E-4]:2.498721836241E-1,((121[&rate=5.537513798637438E-4]:2.095931945607E0,(36[&rate=5.537513798637438E-4]:6.895755193478E-3,127[&rate=5.537513798637438E-4]:2.527443700399E0)[&rate=5.537513798637438E-4]:9.584135618705E-3)[&rate=5.537513798637438E-4]:4.595857875951E-2,35[&rate=5.537513798637438E-4]:1.586312710593E-2)[&rate=5.537513798637438E-4]:6.243101379035E-1)[&rate=5.537513798637438E-4]:1.145501778573E-1,(38[&rate=5.537513798637438E-4]:1.038390538815E0,((146[&rate=5.537513798637438E-4]:8.332149826514E-1,(40[&rate=5.537513798637438E-4]:6.190075919796E-1,(((16[&rate=5.537513798637438E-4]:2.547936466171E0,((((22[&rate=5.537513798637438E-4]:3.228933790442E-1,27[&rate=5.537513798637438E-4]:3.393317352086E-1)[&rate=5.537513798637438E-4]:4.717795922454E-1,31[&rate=5.537513798637438E-4]:8.494674918377E-1)[&rate=5.537513798637438E-4]:1.302514008585E-1,((7[&rate=5.537513798637438E-4]:4.013585796183E-1,8[&rate=5.537513798637438E-4]:4.013585796183E-1)[&rate=5.537513798637438E-4]:1.286332238642E-1,26[&rate=5.537513798637438E-4]:6.36841118551E-1)[&rate=5.537513798637438E-4]:2.990421577067E-1)[&rate=5.537513798637438E-4]:1.365415414335E-1,2[&rate=5.537513798637438E-4]:8.888631738556E-1)[&rate=5.537513798637438E-4]:1.530306169027E0)[&rate=5.537513798637438E-4]:6.970218044818E-2,147[&rate=5.537513798637438E-4]:5.895227696822E-1)[&rate=5.537513798637438E-4]:3.297215977976E-2,39[&rate=5.537513798637438E-4]:5.651178802816E-1)[&rate=5.537513798637438E-4]:5.388971169797E-2)[&rate=5.537513798637438E-4]:9.39888114369E-2)[&rate=5.537513798637438E-4]:7.839137125847E-2,((97[&rate=5.537513798637438E-4]:5.046828503335E-1,(96[&rate=5.537513798637438E-4]:5.367931960987E-1,99[&rate=5.537513798637438E-4]:5.723123217816E-1)[&rate=5.537513798637438E-4]:1.536820039616E-1)[&rate=5.537513798637438E-4]:5.009566991046E-2,((((((((23[&rate=5.537513798637438E-4]:8.498819637806E-1,(25[&rate=5.537513798637438E-4]:3.334554746225E-1,20[&rate=5.537513798637438E-4]:3.142773924308E-1)[&rate=5.537513798637438E-4]:5.273853932677E-1)[&rate=5.537513798637438E-4]:8.387451280748E-3,(140[&rate=5.537513798637438E-4]:4.706589961573E-1,11[&rate=5.537513798637438E-4]:4.89837078349E-1)[&rate=5.537513798637438E-4]:2.835008298631E-1)[&rate=5.537513798637438E-4]:3.097341393552E-1,(102[&rate=5.537513798637438E-4]:1.17957586999E-3,(24[&rate=5.537513798637438E-4]:9.880120352818E-1,((21[&rate=5.537513798637438E-4]:6.971682663087E-1,28[&rate=5.537513798637438E-4]:7.218258005552E-1)[&rate=5.537513798637438E-4]:1.92451521798E-1,1[&rate=5.537513798637438E-4]:1.279759524902E-1)[&rate=5.537513798637438E-4]:7.921416498333E-2)[&rate=5.537513798637438E-4]:1.748113762045E-1)[&rate=5.537513798637438E-4]:1.613904703992E-2)[&rate=5.537513798637438E-4]:2.944171913273E-1,((141[&rate=5.537513798637438E-4]:1.86825937901E-1,(144[&rate=5.537513798637438E-4]:1.589072666225E-1,145[&rate=5.537513798637438E-4]:1.643867186774E-1)[&rate=5.537513798637438E-4]:2.517894525118E-2)[&rate=5.537513798637438E-4]:3.88961087677E-1,142[&rate=5.537513798637438E-4]:5.785267516056E-1)[&rate=5.537513798637438E-4]:9.797844050974E-1)[&rate=5.537513798637438E-4]:1.10236956773E-2,(((9[&rate=5.537513798637438E-4]:6.732269454223E-1,(117[&rate=5.537513798637438E-4]:4.460132237065E-1,(30[&rate=5.537513798637438E-4]:2.769300075571E-1,4[&rate=5.537513798637438E-4]:1.04327267831E-1)[&rate=5.537513798637438E-4]:2.814119832727E-1)[&rate=5.537513798637438E-4]:2.381726258255E-1)[&rate=5.537513798637438E-4]:3.343710812848E-1,(((17[&rate=5.537513798637438E-4]:3.263765745011E-1,14[&rate=5.537513798637438E-4]:2.880204101174E-1)[&rate=5.537513798637438E-4]:2.469168177186E-1,(110[&rate=5.537513798637438E-4]:3.973382352252E-1,105[&rate=5.537513798637438E-4]:3.754204270061E-1)[&rate=5.537513798637438E-4]:1.321195405561E-1)[&rate=5.537513798637438E-4]:2.361211652133E-1,113[&rate=5.537513798637438E-4]:7.710583930494E-1)[&rate=5.537513798637438E-4]:2.447588117398E-1)[&rate=5.537513798637438E-4]:2.571488187776E-1,((((((114[&rate=5.537513798637438E-4]:1.719767012104E-1,112[&rate=5.537513798637438E-4]:2.541684820322E-1)[&rate=5.537513798637438E-4]:2.11445934707E-1,109[&rate=5.537513798637438E-4]:4.628746907118E-1)[&rate=5.537513798637438E-4]:1.774986869003E-1,(107[&rate=5.537513798637438E-4]:5.020757626288E-3,108[&rate=5.537513798637438E-4]:2.28103159893E-3)[&rate=5.537513798637438E-4]:6.161745377941E-1)[&rate=5.537513798637438E-4]:1.978498455108E-1,(19[&rate=5.537513798637438E-4]:5.77584013801E-1,13[&rate=5.537513798637438E-4]:5.392278494173E-1)[&rate=5.537513798637438E-4]:3.01735099733E-1)[&rate=5.537513798637438E-4]:2.0448947716E-2,115[&rate=5.537513798637438E-4]:7.792201160444E-1)[&rate=5.537513798637438E-4]:7.334218158862E-2,((116[&rate=5.537513798637438E-4]:2.987262771028E-1,((106[&rate=5.537513798637438E-4]:5.727292831785E-2,111[&rate=5.537513798637438E-4]:7.371128448222E-2)[&rate=5.537513798637438E-4]:1.544347487557E-1,(139[&rate=5.537513798637438E-4]:3.956167304456E-1,104[&rate=5.537513798637438E-4]:2.038359085279E-1)[&rate=5.537513798637438E-4]:7.871768545645E-3)[&rate=5.537513798637438E-4]:1.47292572632E-1)[&rate=5.537513798637438E-4]:3.864585005073E-1,(148[&rate=5.537513798637438E-4]:3.452948758097E-1,143[&rate=5.537513798637438E-4]:3.425551497823E-1)[&rate=5.537513798637438E-4]:3.782460661842E-1)[&rate=5.537513798637438E-4]:1.673775200229E-1)[&rate=5.537513798637438E-4]:3.382119451119E-1)[&rate=5.537513798637438E-4]:1.237660890873E-1)[&rate=5.537513798637438E-4]:4.653531561743E-2,(((3[&rate=5.537513798637438E-4]:3.54456521438E-1,18[&rate=5.537513798637438E-4]:4.695250145886E-1)[&rate=5.537513798637438E-4]:4.181097346718E-1,(6[&rate=5.537513798637438E-4]:6.380212610473E-1,(15[&rate=5.537513798637438E-4]:5.556841554312E-1,10[&rate=5.537513798637438E-4]:5.173279910478E-1)[&rate=5.537513798637438E-4]:1.371316261639E-1)[&rate=5.537513798637438E-4]:1.865997895829E-1)[&rate=5.537513798637438E-4]:1.376462297633E-1,((88[&rate=5.537513798637438E-4]:7.015196373621E-2,89[&rate=5.537513798637438E-4]:8.385059387323E-2)[&rate=5.537513798637438E-4]:5.643787565316E-1,(((90[&rate=5.537513798637438E-4]:7.99257288668E-2,91[&rate=5.537513798637438E-4]:7.99257288668E-2)[&rate=5.537513798637438E-4]:8.564162451312E-2,92[&rate=5.537513798637438E-4]:1.655673533799E-1)[&rate=5.537513798637438E-4]:1.03973429907E-1,(87[&rate=5.537513798637438E-4]:1.192191486257E-1,((85[&rate=5.537513798637438E-4]:6.649110465747E-2,84[&rate=5.537513798637438E-4]:6.649110465747E-2)[&rate=5.537513798637438E-4]:2.062756702117E-2,(83[&rate=5.537513798637438E-4]:7.476854565506E-2,(86[&rate=5.537513798637438E-4]:1.530118991619E-2,93[&rate=5.537513798637438E-4]:2.89998200532E-2)[&rate=5.537513798637438E-4]:5.946735573887E-2)[&rate=5.537513798637438E-4]:1.235012602358E-2)[&rate=5.537513798637438E-4]:3.210047694702E-2)[&rate=5.537513798637438E-4]:1.366230045243E-1)[&rate=5.537513798637438E-4]:3.786885671179E-1)[&rate=5.537513798637438E-4]:8.154077930024E-1)[&rate=5.537513798637438E-4]:4.563426136316E-1)[&rate=5.537513798637438E-4]:3.60850781284E-1,101[&rate=5.537513798637438E-4]:7.246661547611E-1)[&rate=5.537513798637438E-4]:7.227020948179E-1,((95[&rate=5.537513798637438E-4]:4.469661632075E-1,(100[&rate=5.537513798637438E-4]:3.095538013768E-1,94[&rate=5.537513798637438E-4]:3.095538013768E-1)[&rate=5.537513798637438E-4]:5.271290827862E-2)[&rate=5.537513798637438E-4]:1.627994298745E-1,98[&rate=5.537513798637438E-4]:5.988366313332E-1)[&rate=5.537513798637438E-4]:3.782759798287E-3)[&rate=5.537513798637438E-4]:1.516126810249E-1)[&rate=5.537513798637438E-4]:1.655710030649E-1)[&rate=5.537513798637438E-4]:3.153087750696E-1)[&rate=5.537513798637438E-4]:3.186983505667E-1)[&rate=5.537513798637438E-4]:2.832049402243E-1)[&rate=5.537513798637438E-4]:1.689986743289E-2)[&rate=5.537513798637438E-4]:1.235114533578E-1,(34[&rate=5.537513798637438E-4]:1.7307053367E-2,(((((37[&rate=5.537513798637438E-4]:2.280826847299E-1,57[&rate=5.537513798637438E-4]:1.925635590468E-1)[&rate=5.537513798637438E-4]:1.56143964901E-1,((56[&rate=5.537513798637438E-4]:2.271128306244E-1,55[&rate=5.537513798637438E-4]:2.271128306244E-1)[&rate=5.537513798637438E-4]:7.5177687804E-2,(58[&rate=5.537513798637438E-4]:3.246458485242E-1,54[&rate=5.537513798637438E-4]:2.672687993439E-1)[&rate=5.537513798637438E-4]:4.967074275915E-3)[&rate=5.537513798637438E-4]:3.548804377065E-2)[&rate=5.537513798637438E-4]:8.539425380687E-2,59[&rate=5.537513798637438E-4]:4.313695373175E-1)[&rate=5.537513798637438E-4]:3.06981262049E-1,68[&rate=5.537513798637438E-4]:6.891704714975E-1)[&rate=5.537513798637438E-4]:4.647255216264E-1,(((((((74[&rate=5.537513798637438E-4]:4.317497807852E-1,76[&rate=5.537513798637438E-4]:4.317497807852E-1)[&rate=5.537513798637438E-4]:2.070408222785E-3,70[&rate=5.537513798637438E-4]:3.954640246245E-1)[&rate=5.537513798637438E-4]:1.879730632963E-1,75[&rate=5.537513798637438E-4]:6.217932523043E-1)[&rate=5.537513798637438E-4]:1.82570315664E-1,((80[&rate=5.537513798637438E-4]:1.126686338381E-1,81[&rate=5.537513798637438E-4]:1.126686338381E-1)[&rate=5.537513798637438E-4]:4.673865121753E-1,((73[&rate=5.537513798637438E-4]:3.206636879099E-1,77[&rate=5.537513798637438E-4]:3.151842358552E-1)[&rate=5.537513798637438E-4]:7.516724713469E-2,(((79[&rate=5.537513798637438E-4]:2.920563857313E-2,71[&rate=5.537513798637438E-4]:1.808378299106E-3)[&rate=5.537513798637438E-4]:2.524590240847E-1,(78[&rate=5.537513798637438E-4]:2.573992318457E-2,72[&rate=5.537513798637438E-4]:3.822114965252E-3)[&rate=5.537513798637438E-4]:2.559247394732E-1)[&rate=5.537513798637438E-4]:6.493154489413E-2,82[&rate=5.537513798637438E-4]:3.54815385634E-1)[&rate=5.537513798637438E-4]:8.138837081828E-3)[&rate=5.537513798637438E-4]:2.33539279462E-1)[&rate=5.537513798637438E-4]:1.749933534618E-1)[&rate=5.537513798637438E-4]:6.9662311414E-1,(((103[&rate=5.537513798637438E-4]:3.853980580611E-1,((12[&rate=5.537513798637438E-4]:1.553851882735E-1,5[&rate=5.537513798637438E-4]:1.170290238901E-1)[&rate=5.537513798637438E-4]:1.339014704608E-1,29[&rate=5.537513798637438E-4]:3.961359738028E-1)[&rate=5.537513798637438E-4]:2.22138796587E-1)[&rate=5.537513798637438E-4]:1.911880109069E0,52[&rate=5.537513798637438E-4]:6.32984432569E-1)[&rate=5.537513798637438E-4]:1.107328092264E-1,((137[&rate=5.537513798637438E-4]:4.334563521828E-1,134[&rate=5.537513798637438E-4]:3.622234754706E-1)[&rate=5.537513798637438E-4]:1.643277397805E-1,133[&rate=5.537513798637438E-4]:5.566882015522E-1)[&rate=5.537513798637438E-4]:9.609118159E-1)[&rate=5.537513798637438E-4]:1.900310301217E-2)[&rate=5.537513798637438E-4]:4.070948282526E-2,53[&rate=5.537513798637438E-4]:7.952331063215E-1)[&rate=5.537513798637438E-4]:5.031650005765E-1,125[&rate=5.537513798637438E-4]:1.088015593237E0)[&rate=5.537513798637438E-4]:2.325470665539E-1)[&rate=5.537513798637438E-4]:2.741453966454E-1)[&rate=5.537513798637438E-4]:2.980189518847E-1);
tree STATE_87840000 [&joint=-21013.625240474965,lnP=-21013.625240474965] = [&R] (((((135[&rate=5.145452947307882E-4]:5.515725122973E-1,(138[&rate=5.145452947307882E-4]:2.383348116923E-1,136[&rate=5.145452947307882E-4]:1.068279623771E-1)[&rate=5.145452947307882E-4]:5.132377006051E-1)[&rate=5.145452947307882E-4]:1.066603724198E0,(119[&rate=5.145452947307882E-4]:1.936493633268E0,126[&rate=5.145452947307882E-4]:1.150791110625E0)[&rate=5.145452947307882E-4]:2.962780870661E-2)[&rate=5.145452947307882E-4]:4.702726713597E-1,(66[&rate=5.145452947307882E-4]:1.306075109305E-1,120[&rate=5.145452947307882E-4]:2.0675938123E0)[&rate=5.145452947307882E-4]:2.729098900755E-1)[&rate=5.145452947307882E-4]:6.396657719449E-2,(67[&rate=5.145452947307882E-4]:2.20145953396E-1,(122[&rate=5.145452947307882E-4]:4.194934900205E-1,(123[&rate=5.145452947307882E-4]:4.062755410137E-1,124[&rate=5.145452947307882E-4]:4.035433005766E-1)[&rate=5.145452947307882E-4]:1.321794900683E-2)[&rate=5.145452947307882E-4]:3.019250137161E-1)[&rate=5.145452947307882E-4]:2.473380248045E-1)[&rate=5.145452947307882E-4]:5.47745240238E-1,((32[&rate=5.145452947307882E-4]:8.48014149648E-2,(34[&rate=5.145452947307882E-4]:5.127554310074E-2,(((((((54[&rate=5.145452947307882E-4]:2.834931541227E-1,58[&rate=5.145452947307882E-4]:3.408702033031E-1)[&rate=5.145452947307882E-4]:1.30623534737E-1,(56[&rate=5.145452947307882E-4]:2.384036829455E-1,55[&rate=5.145452947307882E-4]:2.384036829455E-1)[&rate=5.145452947307882E-4]:2.057676507229E-1)[&rate=5.145452947307882E-4]:9.765211405846E-4,(57[&rate=5.145452947307882E-4]:3.012792364989E-2,37[&rate=5.145452947307882E-4]:6.564704933298E-2)[&rate=5.145452947307882E-4]:4.259488929078E-1)[&rate=5.145452947307882E-4]:8.4897959832E-2,59[&rate=5.145452947307882E-4]:5.382425359526E-1)[&rate=5.145452947307882E-4]:5.533681611072E-1,68[&rate=5.145452947307882E-4]:1.042430369191E0)[&rate=5.145452947307882E-4]:1.153325639862E-1,((((52[&rate=5.145452947307882E-4]:8.345879733516E-1,(103[&rate=5.145452947307882E-4]:8.055743776998E-1,((12[&rate=5.145452947307882E-4]:3.184324599874E-1,5[&rate=5.145452947307882E-4]:2.800762956039E-1)[&rate=5.145452947307882E-4]:2.845539103639E-1,29[&rate=5.145452947307882E-4]:7.098356854198E-1)[&rate=5.145452947307882E-4]:3.286154046088E-1)[&rate=5.145452947307882E-4]:1.693307330213E0)[&rate=5.145452947307882E-4]:4.64924206207E-2,(((75[&rate=5.145452947307882E-4]:6.638399011743E-1,((70[&rate=5.145452947307882E-4]:5.888752796804E-1,76[&rate=5.145452947307882E-4]:6.272314440638E-1)[&rate=5.145452947307882E-4]:1.277810823873E-2,74[&rate=5.145452947307882E-4]:6.400095523026E-1)[&rate=5.145452947307882E-4]:2.383034887175E-2)[&rate=5.145452947307882E-4]:5.802782751766E-1,(77[&rate=5.145452947307882E-4]:7.326259996803E-1,((80[&rate=5.145452947307882E-4]:1.500188339025E-1,81[&rate=5.145452947307882E-4]:1.500188339025E-1)[&rate=5.145452947307882E-4]:4.262669913354E-1,(((82[&rate=5.145452947307882E-4]:3.632759442269E-1,(72[&rate=5.145452947307882E-4]:3.701906145066E-2,78[&rate=5.145452947307882E-4]:5.893686966998E-2)[&rate=5.145452947307882E-4]:2.961198964748E-1)[&rate=5.145452947307882E-4]:2.893611993835E-3,(79[&rate=5.145452947307882E-4]:1.225456095749E-1,71[&rate=5.145452947307882E-4]:9.514834930084E-2)[&rate=5.145452947307882E-4]:2.354047685638E-1)[&rate=5.145452947307882E-4]:2.042033099345E-1,73[&rate=5.145452947307882E-4]:6.032495784839E-1)[&rate=5.145452947307882E-4]:2.235131524704E-2)[&rate=5.145452947307882E-4]:1.125045580041E-1)[&rate=5.145452947307882E-4]:5.060127246159E-1)[&rate=5.145452947307882E-4]:3.739745684769E-1,((133[&rate=5.145452947307882E-4]:5.100051108733E-1,134[&rate=5.145452947307882E-4]:4.798681245722E-1)[&rate=5.145452947307882E-4]:4.772375749883E-2,137[&rate=5.145452947307882E-4]:5.988247587832E-1)[&rate=5.145452947307882E-4]:1.095980314812E0)[&rate=5.145452947307882E-4]:1.253986445182E-3)[&rate=5.145452947307882E-4]:1.241195614323E-1,53[&rate=5.145452947307882E-4]:9.970032340933E-1)[&rate=5.145452947307882E-4]:2.956577220162E-1,125[&rate=5.145452947307882E-4]:1.082278442448E0)[&rate=5.145452947307882E-4]:2.421511573955E-1)[&rate=5.145452947307882E-4]:1.849690100728E-1,(((128[&rate=5.145452947307882E-4]:1.780569273277E0,((((65[&rate=5.145452947307882E-4]:2.40701324447E-1,((60[&rate=5.145452947307882E-4]:3.780878706706E-2,64[&rate=5.145452947307882E-4]:1.884937185738E-1)[&rate=5.145452947307882E-4]:1.176657542768E-1,62[&rate=5.145452947307882E-4]:3.472553632616E-1)[&rate=5.145452947307882E-4]:8.52267831031E-2)[&rate=5.145452947307882E-4]:4.104456513835E-1,(61[&rate=5.145452947307882E-4]:4.796211200349E-1,63[&rate=5.145452947307882E-4]:4.385252296239E-1)[&rate=5.145452947307882E-4]:3.633066777133E-1)[&rate=5.145452947307882E-4]:8.284798897811E-1,((118[&rate=5.145452947307882E-4]:9.027079866942E-1,((132[&rate=5.145452947307882E-4]:1.137808243537E-1,129[&rate=5.145452947307882E-4]:1.110410983263E-1)[&rate=5.145452947307882E-4]:1.305807672205E-1,(131[&rate=5.145452947307882E-4]:1.475579061172E-1,130[&rate=5.145452947307882E-4]:1.448181800899E-1)[&rate=5.145452947307882E-4]:9.680368545694E-2)[&rate=5.145452947307882E-4]:5.240998197775E-1)[&rate=5.145452947307882E-4]:1.289706883054E-1,69[&rate=5.145452947307882E-4]:1.042637579109E0)[&rate=5.145452947307882E-4]:6.397290125298E-1)[&rate=5.145452947307882E-4]:1.131759959749E-1,(45[&rate=5.145452947307882E-4]:6.443838541039E-1,((((50[&rate=5.145452947307882E-4]:3.421522745011E-1,49[&rate=5.145452947307882E-4]:3.421522745011E-1)[&rate=5.145452947307882E-4]:1.986712688847E-1,(47[&rate=5.145452947307882E-4]:2.206349425279E-1,44[&rate=5.145452947307882E-4]:2.151704616537E-1)[&rate=5.145452947307882E-4]:3.529754861036E-1)[&rate=5.145452947307882E-4]:3.364521771374E-2,(((41[&rate=5.145452947307882E-4]:4.426078302158E-2,48[&rate=5.145452947307882E-4]:8.797663001605E-2)[&rate=5.145452947307882E-4]:3.261328535719E-1,42[&rate=5.145452947307882E-4]:3.758581174677E-1)[&rate=5.145452947307882E-4]:1.298520690983E-1,(46[&rate=5.145452947307882E-4]:5.053517440929E-1,43[&rate=5.145452947307882E-4]:5.053517440929E-1)[&rate=5.145452947307882E-4]:4.953877034189E-2)[&rate=5.145452947307882E-4]:5.236513191056E-2)[&rate=5.145452947307882E-4]:1.862529858831E-2,51[&rate=5.145452947307882E-4]:5.985585405621E-1)[&rate=5.145452947307882E-4]:2.669963048163E-2)[&rate=5.145452947307882E-4]:2.270775897117E-1)[&rate=5.145452947307882E-4]:1.357116171699E-1)[&rate=5.145452947307882E-4]:5.87562848968E-2,(35[&rate=5.145452947307882E-4]:1.774086749962E-1,((127[&rate=5.145452947307882E-4]:2.449555667953E0,121[&rate=5.145452947307882E-4]:2.008459777542E0)[&rate=5.145452947307882E-4]:1.223842964231E-1,36[&rate=5.145452947307882E-4]:5.139201917065E-2)[&rate=5.145452947307882E-4]:1.725919982913E-1)[&rate=5.145452947307882E-4]:1.331497598898E-1)[&rate=5.145452947307882E-4]:4.508334497833E-1,(38[&rate=5.145452947307882E-4]:9.894854152005E-1,((40[&rate=5.145452947307882E-4]:9.081956270552E-1,((147[&rate=5.145452947307882E-4]:7.765484228915E-1,(16[&rate=5.145452947307882E-4]:2.66633149058E0,((22[&rate=5.145452947307882E-4]:6.282758431374E-1,27[&rate=5.145452947307882E-4]:6.447141993018E-1)[&rate=5.145452947307882E-4]:3.158652988301E-1,(((7[&rate=5.145452947307882E-4]:3.935917218722E-1,8[&rate=5.145452947307882E-4]:3.935917218722E-1)[&rate=5.145452947307882E-4]:1.696444350119E-1,26[&rate=5.145452947307882E-4]:6.700854719526E-1)[&rate=5.145452947307882E-4]:1.41141692053E-1,(2[&rate=5.145452947307882E-4]:1.825687558302E-1,31[&rate=5.145452947307882E-4]:4.099660161043E-1)[&rate=5.145452947307882E-4]:4.450967643398E-1)[&rate=5.145452947307882E-4]:1.438728820715E-1)[&rate=5.145452947307882E-4]:1.766025965051E0)[&rate=5.145452947307882E-4]:1.38332809248E-1)[&rate=5.145452947307882E-4]:9.083575107036E-2,(97[&rate=5.145452947307882E-4]:4.741995546359E-1,146[&rate=5.145452947307882E-4]:6.65456385237E-1)[&rate=5.145452947307882E-4]:2.647693187794E-1)[&rate=5.145452947307882E-4]:9.81885022737E-2)[&rate=5.145452947307882E-4]:3.602861971113E-2,(39[&rate=5.145452947307882E-4]:9.407240562121E-1,((((((((24[&rate=5.145452947307882E-4]:9.083365366239E-1,((21[&rate=5.145452947307882E-4]:6.982071573167E-1,28[&rate=5.145452947307882E-4]:7.228646915631E-1)[&rate=5.145452947307882E-4]:1.294250312287E-1,1[&rate=5.145452947307882E-4]:6.598835292894E-2)[&rate=5.145452947307882E-4]:6.152626588672E-2)[&rate=5.145452947307882E-4]:4.044890809842E-1,102[&rate=5.145452947307882E-4]:1.511817819917E-1)[&rate=5.145452947307882E-4]:1.004048352104E-1,((23[&rate=5.145452947307882E-4]:6.594016162908E-1,(20[&rate=5.145452947307882E-4]:5.108030765069E-1,25[&rate=5.145452947307882E-4]:5.299811586987E-1)[&rate=5.145452947307882E-4]:1.403793617017E-1)[&rate=5.145452947307882E-4]:2.777082851745E-1,(11[&rate=5.145452947307882E-4]:4.062866156171E-1,140[&rate=5.145452947307882E-4]:3.871085334254E-1)[&rate=5.145452947307882E-4]:4.458917789989E-1)[&rate=5.145452947307882E-4]:4.651616472435E-1)[&rate=5.145452947307882E-4]:1.325559974813E-2,(((113[&rate=5.145452947307882E-4]:7.926521244137E-1,((105[&rate=5.145452947307882E-4]:6.542004762102E-1,(110[&rate=5.145452947307882E-4]:5.450830053757E-1,117[&rate=5.145452947307882E-4]:5.53302183458E-1)[&rate=5.145452947307882E-4]:1.310352790536E-1)[&rate=5.145452947307882E-4]:8.145306191673E-2,(9[&rate=5.145452947307882E-4]:6.329662140221E-1,((30[&rate=5.145452947307882E-4]:3.556728027882E-1,4[&rate=5.145452947307882E-4]:1.830700630622E-1)[&rate=5.145452947307882E-4]:3.131544880633E-1,(17[&rate=5.145452947307882E-4]:4.534274172713E-1,14[&rate=5.145452947307882E-4]:4.150712528876E-1)[&rate=5.145452947307882E-4]:1.38687544813E-1)[&rate=5.145452947307882E-4]:8.742659440348E-2)[&rate=5.145452947307882E-4]:1.218654062966E-1)[&rate=5.145452947307882E-4]:2.9601326013E-2)[&rate=5.145452947307882E-4]:2.371586549569E-1,(((((104[&rate=5.145452947307882E-4]:2.957806296513E-1,111[&rate=5.145452947307882E-4]:3.122189858157E-1)[&rate=5.145452947307882E-4]:1.357126972996E-2,(106[&rate=5.145452947307882E-4]:2.912891573798E-1,139[&rate=5.145452947307882E-4]:4.830699792975E-1)[&rate=5.145452947307882E-4]:1.806274200146E-2)[&rate=5.145452947307882E-4]:6.021727636306E-2,116[&rate=5.145452947307882E-4]:3.092952031415E-1)[&rate=5.145452947307882E-4]:4.596066316728E-1,(148[&rate=5.145452947307882E-4]:3.203158798477E-1,143[&rate=5.145452947307882E-4]:3.175761538203E-1)[&rate=5.145452947307882E-4]:4.869421193504E-1)[&rate=5.145452947307882E-4]:3.474341899138E-2,((115[&rate=5.145452947307882E-4]:6.981067679995E-1,(((112[&rate=5.145452947307882E-4]:3.796069491044E-1,114[&rate=5.145452947307882E-4]:2.974151682825E-1)[&rate=5.145452947307882E-4]:1.97989813399E-1,(107[&rate=5.145452947307882E-4]:3.027614231882E-1,108[&rate=5.145452947307882E-4]:3.000216971608E-1)[&rate=5.145452947307882E-4]:2.529175310961E-1)[&rate=5.145452947307882E-4]:5.53156189834E-4,109[&rate=5.145452947307882E-4]:5.754101926659E-1)[&rate=5.145452947307882E-4]:2.021486301282E-1)[&rate=5.145452947307882E-4]:4.923672422024E-2,(19[&rate=5.145452947307882E-4]:6.406704418935E-1,13[&rate=5.145452947307882E-4]:6.023142775098E-1)[&rate=5.145452947307882E-4]:2.272209955318E-1)[&rate=5.145452947307882E-4]:5.630176158599E-2)[&rate=5.145452947307882E-4]:1.43973744743E-1)[&rate=5.145452947307882E-4]:1.019033911056E-1,((144[&rate=5.145452947307882E-4]:1.006898466569E-1,(141[&rate=5.145452947307882E-4]:5.088229780195E-2,145[&rate=5.145452947307882E-4]:5.362202382954E-2)[&rate=5.145452947307882E-4]:5.25472748823E-2)[&rate=5.145452947307882E-4]:6.833433806561E-2,142[&rate=5.145452947307882E-4]:1.745036367774E-1)[&rate=5.145452947307882E-4]:1.129813273425E0)[&rate=5.145452947307882E-4]:2.071006492136E-1)[&rate=5.145452947307882E-4]:1.846036505641E-1,((6[&rate=5.145452947307882E-4]:6.17979898555E-1,((18[&rate=5.145452947307882E-4]:3.027081277937E-1,3[&rate=5.145452947307882E-4]:1.876396346431E-1)[&rate=5.145452947307882E-4]:3.489800609116E-1,(15[&rate=5.145452947307882E-4]:5.643887014027E-1,10[&rate=5.145452947307882E-4]:5.260325370192E-1)[&rate=5.145452947307882E-4]:7.908030922028E-2)[&rate=5.145452947307882E-4]:2.930540847982E-2)[&rate=5.145452947307882E-4]:1.098757855568E-1,((88[&rate=5.145452947307882E-4]:1.012628907594E-1,89[&rate=5.145452947307882E-4]:1.149615208964E-1)[&rate=5.145452947307882E-4]:7.841742708254E-1,((((90[&rate=5.145452947307882E-4]:1.259195576709E-2,91[&rate=5.145452947307882E-4]:1.259195576709E-2)[&rate=5.145452947307882E-4]:8.328503031902E-2,92[&rate=5.145452947307882E-4]:9.587698608611E-2)[&rate=5.145452947307882E-4]:2.517486856024E-1,(85[&rate=5.145452947307882E-4]:2.337426715121E-1,((83[&rate=5.145452947307882E-4]:7.883626797936E-2,86[&rate=5.145452947307882E-4]:7.883626797936E-2)[&rate=5.145452947307882E-4]:1.414176758975E-1,(93[&rate=5.145452947307882E-4]:8.303387068319E-2,84[&rate=5.145452947307882E-4]:6.933524054617E-2)[&rate=5.145452947307882E-4]:1.509187033307E-1)[&rate=5.145452947307882E-4]:1.348872763527E-2)[&rate=5.145452947307882E-4]:1.001843700393E-1)[&rate=5.145452947307882E-4]:4.737650209994E-1,87[&rate=5.145452947307882E-4]:8.076920625508E-1)[&rate=5.145452947307882E-4]:7.774509903399E-2)[&rate=5.145452947307882E-4]:3.300897554036E-1)[&rate=5.145452947307882E-4]:7.709052518957E-1)[&rate=5.145452947307882E-4]:3.476331261871E-1,101[&rate=5.145452947307882E-4]:7.915995416465E-1)[&rate=5.145452947307882E-4]:6.908421573417E-1,(((94[&rate=5.145452947307882E-4]:3.09856755754E-1,100[&rate=5.145452947307882E-4]:3.09856755754E-1)[&rate=5.145452947307882E-4]:1.677531533309E-1,95[&rate=5.145452947307882E-4]:5.623093626369E-1)[&rate=5.145452947307882E-4]:5.553760121535E-2,98[&rate=5.145452947307882E-4]:6.069180021035E-1)[&rate=5.145452947307882E-4]:3.077483843714E-2)[&rate=5.145452947307882E-4]:2.92258743483E-1,(96[&rate=5.145452947307882E-4]:6.996448094913E-1,99[&rate=5.145452947307882E-4]:7.351639351741E-1)[&rate=5.145452947307882E-4]:2.166455723467E-1)[&rate=5.145452947307882E-4]:1.391877727348E-1)[&rate=5.145452947307882E-4]:3.500190554242E-3)[&rate=5.145452947307882E-4]:1.135671793632E-1)[&rate=5.145452947307882E-4]:3.742719159842E-1)[&rate=5.145452947307882E-4]:3.361942080829E-2)[&rate=5.145452947307882E-4]:1.192779362533E-1)[&rate=5.145452947307882E-4]:5.544368008314E-2)[&rate=5.145452947307882E-4]:3.085545870383E-2,33[&rate=5.145452947307882E-4]:1.211363257233E-1)[&rate=5.145452947307882E-4]:1.464083792067E-2);
tree STATE_87930000 [&joint=-20962.922051422473,lnP=-20962.922051422473] = [&R] (((34[&rate=5.973557104319654E-4]:6.183041969085E-2,32[&rate=5.973557104319654E-4]:3.991261147176E-2)[&rate=5.973557104319654E-4]:1.061165677857E-2,(((36[&rate=5.973557104319654E-4]:4.077820796949E-1,((127[&rate=5.973557104319654E-4]:2.809362468405E0,(121[&rate=5.973557104319654E-4]:2.188737386943E0,35[&rate=5.973557104319654E-4]:6.270998968228E-2)[&rate=5.973557104319654E-4]:1.795291910517E-1)[&rate=5.973557104319654E-4]:6.730486423214E-2,(((((62[&rate=5.973557104319654E-4]:2.337531874886E-1,60[&rate=5.973557104319654E-4]:4.197236557082E-2)[&rate=5.973557104319654E-4]:9.865418530645E-2,(65[&rate=5.973557104319654E-4]:1.045589769032E-1,64[&rate=5.973557104319654E-4]:2.552439084099E-1)[&rate=5.973557104319654E-4]:3.606757397404E-2)[&rate=5.973557104319654E-4]:2.963374658573E-1,(61[&rate=5.973557104319654E-4]:1.949699208265E-1,63[&rate=5.973557104319654E-4]:1.538740304155E-1)[&rate=5.973557104319654E-4]:4.337749178258E-1)[&rate=5.973557104319654E-4]:1.026977501975E0,(((69[&rate=5.973557104319654E-4]:5.285109849729E-1,118[&rate=5.973557104319654E-4]:5.175520808633E-1)[&rate=5.973557104319654E-4]:3.008401593423E-2,((129[&rate=5.973557104319654E-4]:5.023714840794E-2,132[&rate=5.973557104319654E-4]:5.29768744353E-2)[&rate=5.973557104319654E-4]:1.449652070132E-1,(130[&rate=5.973557104319654E-4]:5.847221096515E-2,131[&rate=5.973557104319654E-4]:6.121193699251E-2)[&rate=5.973557104319654E-4]:1.36730144456E-1)[&rate=5.973557104319654E-4]:2.154474400064E-1)[&rate=5.973557104319654E-4]:1.105994405515E0,128[&rate=5.973557104319654E-4]:1.513904474916E0)[&rate=5.973557104319654E-4]:2.091838314357E-3)[&rate=5.973557104319654E-4]:2.04056600534E-1,((((47[&rate=5.973557104319654E-4]:3.30800693638E-1,44[&rate=5.973557104319654E-4]:3.253362127638E-1)[&rate=5.973557104319654E-4]:3.415505336213E-1,(49[&rate=5.973557104319654E-4]:4.609232695106E-1,50[&rate=5.973557104319654E-4]:4.609232695106E-1)[&rate=5.973557104319654E-4]:1.786410725031E-1)[&rate=5.973557104319654E-4]:1.915390298648E-2,(((43[&rate=5.973557104319654E-4]:4.898756789861E-1,46[&rate=5.973557104319654E-4]:4.898756789861E-1)[&rate=5.973557104319654E-4]:4.447038408772E-2,((48[&rate=5.973557104319654E-4]:2.665399597732E-1,42[&rate=5.973557104319654E-4]:2.28288593653E-1)[&rate=5.973557104319654E-4]:5.634078742473E-2,41[&rate=5.973557104319654E-4]:2.791649002034E-1)[&rate=5.973557104319654E-4]:2.005363541274E-1)[&rate=5.973557104319654E-4]:9.021897199242E-2,51[&rate=5.973557104319654E-4]:5.972426306948E-1)[&rate=5.973557104319654E-4]:6.69400951796E-2)[&rate=5.973557104319654E-4]:2.066859005146E-2,45[&rate=5.973557104319654E-4]:7.039769989859E-1)[&rate=5.973557104319654E-4]:2.426797024866E-1)[&rate=5.973557104319654E-4]:1.182582544899E-1)[&rate=5.973557104319654E-4]:5.166269226303E-2)[&rate=5.973557104319654E-4]:3.085380785378E-1,(38[&rate=5.973557104319654E-4]:1.092688131094E0,(((98[&rate=5.973557104319654E-4]:6.637098864939E-1,(96[&rate=5.973557104319654E-4]:4.955632623086E-1,99[&rate=5.973557104319654E-4]:5.310823879915E-1)[&rate=5.973557104319654E-4]:1.544854219996E-1)[&rate=5.973557104319654E-4]:1.784565244137E-1,(95[&rate=5.973557104319654E-4]:5.735091572694E-1,(94[&rate=5.973557104319654E-4]:3.367601045122E-1,100[&rate=5.973557104319654E-4]:3.367601045122E-1)[&rate=5.973557104319654E-4]:1.520495992052E-1)[&rate=5.973557104319654E-4]:2.795862153869E-1)[&rate=5.973557104319654E-4]:3.361885219586E-1,(((((39[&rate=5.973557104319654E-4]:4.713616555958E-1,((((26[&rate=5.973557104319654E-4]:5.009721751293E-1,(7[&rate=5.973557104319654E-4]:1.096204349606E-1,8[&rate=5.973557104319654E-4]:1.096204349606E-1)[&rate=5.973557104319654E-4]:2.845024251002E-1)[&rate=5.973557104319654E-4]:2.558791117819E-1,31[&rate=5.973557104319654E-4]:8.006869033496E-1)[&rate=5.973557104319654E-4]:3.043192995231E-2,(22[&rate=5.973557104319654E-4]:5.69018366827E-1,27[&rate=5.973557104319654E-4]:5.854567229914E-1)[&rate=5.973557104319654E-4]:2.073059459268E-1)[&rate=5.973557104319654E-4]:5.649989239678E-2,2[&rate=5.973557104319654E-4]:6.602214654246E-1)[&rate=5.973557104319654E-4]:1.767865993001E0)[&rate=5.973557104319654E-4]:2.810053870446E-2,16[&rate=5.973557104319654E-4]:2.584955120417E0)[&rate=5.973557104319654E-4]:4.073203413057E-2,(40[&rate=5.973557104319654E-4]:4.919353912567E-1,147[&rate=5.973557104319654E-4]:5.49312440437E-1)[&rate=5.973557104319654E-4]:4.825883717414E-2)[&rate=5.973557104319654E-4]:7.636283616182E-2,(97[&rate=5.973557104319654E-4]:5.290411225023E-1,146[&rate=5.973557104319654E-4]:7.202979531034E-1)[&rate=5.973557104319654E-4]:1.647769072413E-2)[&rate=5.973557104319654E-4]:3.225025359072E-2,((((87[&rate=5.973557104319654E-4]:2.232871252533E-1,((89[&rate=5.973557104319654E-4]:7.488148994156E-2,88[&rate=5.973557104319654E-4]:6.118285980455E-2)[&rate=5.973557104319654E-4]:1.459870658346E-1,(((83[&rate=5.973557104319654E-4]:6.845999103397E-2,((86[&rate=5.973557104319654E-4]:1.578476413772E-2,93[&rate=5.973557104319654E-4]:2.948339427474E-2)[&rate=5.973557104319654E-4]:3.465828070704E-2,85[&rate=5.973557104319654E-4]:5.044304484477E-2)[&rate=5.973557104319654E-4]:1.801694618921E-2)[&rate=5.973557104319654E-4]:6.203293064257E-3,84[&rate=5.973557104319654E-4]:7.466328409823E-2)[&rate=5.973557104319654E-4]:1.080362700124E-1,(92[&rate=5.973557104319654E-4]:1.095479737627E-1,(90[&rate=5.973557104319654E-4]:7.911635432079E-2,91[&rate=5.973557104319654E-4]:7.911635432079E-2)[&rate=5.973557104319654E-4]:3.043161944186E-2)[&rate=5.973557104319654E-4]:8.685021048496E-2)[&rate=5.973557104319654E-4]:2.447037152859E-2)[&rate=5.973557104319654E-4]:1.611719961408E-2)[&rate=5.973557104319654E-4]:1.187557958366E0,(3[&rate=5.973557104319654E-4]:6.681699849103E-1,((6[&rate=5.973557104319654E-4]:4.652456895106E-1,(15[&rate=5.973557104319654E-4]:4.6475126295E-1,10[&rate=5.973557104319654E-4]:4.263950985665E-1)[&rate=5.973557104319654E-4]:5.528894710845E-2)[&rate=5.973557104319654E-4]:7.359046956463E-2,18[&rate=5.973557104319654E-4]:6.018498577054E-1)[&rate=5.973557104319654E-4]:1.813886203556E-1)[&rate=5.973557104319654E-4]:2.029490713121E-1)[&rate=5.973557104319654E-4]:6.221108517746E-1,((((((117[&rate=5.973557104319654E-4]:3.605606110787E-1,110[&rate=5.973557104319654E-4]:3.523414329964E-1)[&rate=5.973557104319654E-4]:1.302723064748E-1,105[&rate=5.973557104319654E-4]:4.606959312521E-1)[&rate=5.973557104319654E-4]:3.8236336797E-1,(((9[&rate=5.973557104319654E-4]:6.45935314288E-1,(30[&rate=5.973557104319654E-4]:3.229103156061E-1,4[&rate=5.973557104319654E-4]:1.503075758801E-1)[&rate=5.973557104319654E-4]:4.463126699148E-1)[&rate=5.973557104319654E-4]:1.573376541244E-2,(17[&rate=5.973557104319654E-4]:4.237447847688E-1,14[&rate=5.973557104319654E-4]:3.853886203852E-1)[&rate=5.973557104319654E-4]:2.844996373974E-1)[&rate=5.973557104319654E-4]:5.536467795197E-2,113[&rate=5.973557104319654E-4]:7.252529357345E-1)[&rate=5.973557104319654E-4]:1.452036237614E-1)[&rate=5.973557104319654E-4]:3.915229857118E-1,((((107[&rate=5.973557104319654E-4]:3.640486343682E-1,108[&rate=5.973557104319654E-4]:3.613089083408E-1)[&rate=5.973557104319654E-4]:2.788016298839E-1,((112[&rate=5.973557104319654E-4]:3.779103184438E-1,114[&rate=5.973557104319654E-4]:2.957185376219E-1)[&rate=5.973557104319654E-4]:1.362699024096E-1,109[&rate=5.973557104319654E-4]:5.11440494826E-1)[&rate=5.973557104319654E-4]:1.505878516179E-1)[&rate=5.973557104319654E-4]:1.310354845336E-1,((19[&rate=5.973557104319654E-4]:5.070791901257E-1,13[&rate=5.973557104319654E-4]:4.68723025742E-1)[&rate=5.973557104319654E-4]:2.779358416785E-1,115[&rate=5.973557104319654E-4]:6.644670865986E-1)[&rate=5.973557104319654E-4]:4.914468958433E-2)[&rate=5.973557104319654E-4]:1.125139423106E-1,((116[&rate=5.973557104319654E-4]:3.940011113451E-1,((111[&rate=5.973557104319654E-4]:3.694511377718E-1,106[&rate=5.973557104319654E-4]:3.530127816074E-1)[&rate=5.973557104319654E-4]:2.953367425171E-3,(104[&rate=5.973557104319654E-4]:3.131464264851E-1,139[&rate=5.973557104319654E-4]:5.049272484028E-1)[&rate=5.973557104319654E-4]:4.281972254753E-2)[&rate=5.973557104319654E-4]:9.830893491528E-2)[&rate=5.973557104319654E-4]:3.169729815672E-1,(148[&rate=5.973557104319654E-4]:1.972073310205E-1,143[&rate=5.973557104319654E-4]:1.944676049931E-1)[&rate=5.973557104319654E-4]:5.521229262755E-1)[&rate=5.973557104319654E-4]:1.151516255812E-1)[&rate=5.973557104319654E-4]:3.536620458924E-1)[&rate=5.973557104319654E-4]:1.613321140622E-1,((145[&rate=5.973557104319654E-4]:3.35445153425E-1,(144[&rate=5.973557104319654E-4]:2.873971543E-1,141[&rate=5.973557104319654E-4]:2.901368803274E-1)[&rate=5.973557104319654E-4]:4.256854707004E-2)[&rate=5.973557104319654E-4]:2.86666589628E-1,142[&rate=5.973557104319654E-4]:6.22111743053E-1)[&rate=5.973557104319654E-4]:9.738026559432E-1)[&rate=5.973557104319654E-4]:1.225831430557E-2,(((23[&rate=5.973557104319654E-4]:7.015578969088E-1,(20[&rate=5.973557104319654E-4]:4.929195730999E-1,25[&rate=5.973557104319654E-4]:5.120976552917E-1)[&rate=5.973557104319654E-4]:2.004191457268E-1)[&rate=5.973557104319654E-4]:1.967473517185E-1,(140[&rate=5.973557104319654E-4]:6.80545640819E-1,11[&rate=5.973557104319654E-4]:6.997237230108E-1)[&rate=5.973557104319654E-4]:1.136500187673E-1)[&rate=5.973557104319654E-4]:4.583520164496E-1,(102[&rate=5.973557104319654E-4]:4.160780680061E-2,(((21[&rate=5.973557104319654E-4]:7.588996188792E-1,28[&rate=5.973557104319654E-4]:7.835571531256E-1)[&rate=5.973557104319654E-4]:2.554953416116E-2,1[&rate=5.973557104319654E-4]:2.280531742385E-2)[&rate=5.973557104319654E-4]:1.054541331819E-1,24[&rate=5.973557104319654E-4]:9.09081368414E-1)[&rate=5.973557104319654E-4]:2.94170274003E-1)[&rate=5.973557104319654E-4]:1.643645267696E-1)[&rate=5.973557104319654E-4]:1.556250372657E-1)[&rate=5.973557104319654E-4]:1.343722631885E-1)[&rate=5.973557104319654E-4]:1.047926036842E0,101[&rate=5.973557104319654E-4]:1.538416218812E0)[&rate=5.973557104319654E-4]:8.355525836545E-2)[&rate=5.973557104319654E-4]:4.011323141365E-1)[&rate=5.973557104319654E-4]:1.110545097033E-1)[&rate=5.973557104319654E-4]:1.794221311883E-1)[&rate=5.973557104319654E-4]:6.863107039308E-2,((((37[&rate=5.973557104319654E-4]:2.907752325819E-1,((56[&rate=5.973557104319654E-4]:2.017764512524E-1,55[&rate=5.973557104319654E-4]:2.017764512524E-1)[&rate=5.973557104319654E-4]:1.334329121372E-2,((59[&rate=5.973557104319654E-4]:1.740099642615E-1,58[&rate=5.973557104319654E-4]:1.931356473216E-1)[&rate=5.973557104319654E-4]:4.758935689936E-2,54[&rate=5.973557104319654E-4]:1.833479550407E-1)[&rate=5.973557104319654E-4]:1.717142616826E-3)[&rate=5.973557104319654E-4]:2.920740268395E-2)[&rate=5.973557104319654E-4]:4.376134521552E-2,57[&rate=5.973557104319654E-4]:2.990174521143E-1)[&rate=5.973557104319654E-4]:2.244863771392E-1,68[&rate=5.973557104319654E-4]:4.715912609475E-1)[&rate=5.973557104319654E-4]:4.224639750451E-1,(((53[&rate=5.973557104319654E-4]:6.093551225564E-1,(((134[&rate=5.973557104319654E-4]:4.034724947045E-1,133[&rate=5.973557104319654E-4]:4.336094810057E-1)[&rate=5.973557104319654E-4]:2.75178260924E-1,137[&rate=5.973557104319654E-4]:7.498836323407E-1)[&rate=5.973557104319654E-4]:6.568011648271E-1,((75[&rate=5.973557104319654E-4]:3.935155328511E-1,((74[&rate=5.973557104319654E-4]:2.465869397574E-1,70[&rate=5.973557104319654E-4]:2.08230775374E-1)[&rate=5.973557104319654E-4]:1.215821618067E-1,76[&rate=5.973557104319654E-4]:3.681691015641E-1)[&rate=5.973557104319654E-4]:2.534643128698E-2)[&rate=5.973557104319654E-4]:2.936067971693E-1,((80[&rate=5.973557104319654E-4]:2.131056007861E-1,81[&rate=5.973557104319654E-4]:2.131056007861E-1)[&rate=5.973557104319654E-4]:2.093139354943E-1,((((72[&rate=5.973557104319654E-4]:1.967482453867E-1,78[&rate=5.973557104319654E-4]:2.18666053606E-1)[&rate=5.973557104319654E-4]:3.528992086029E-2,79[&rate=5.973557104319654E-4]:2.539559744663E-1)[&rate=5.973557104319654E-4]:2.322111073224E-2,82[&rate=5.973557104319654E-4]:2.853962632806E-1)[&rate=5.973557104319654E-4]:1.276993321511E-1,((77[&rate=5.973557104319654E-4]:1.980247478456E-1,73[&rate=5.973557104319654E-4]:2.035041999003E-1)[&rate=5.973557104319654E-4]:1.300319249696E-1,71[&rate=5.973557104319654E-4]:2.650429741851E-1)[&rate=5.973557104319654E-4]:1.124361828905E-1)[&rate=5.973557104319654E-4]:2.576229701308E-2)[&rate=5.973557104319654E-4]:2.153877252469E-1)[&rate=5.973557104319654E-4]:6.428501383803E-1)[&rate=5.973557104319654E-4]:2.584571276785E-2)[&rate=5.973557104319654E-4]:1.178194832247E-1,(52[&rate=5.973557104319654E-4]:7.02112771038E-1,(103[&rate=5.973557104319654E-4]:7.289055194065E-1,((12[&rate=5.973557104319654E-4]:1.80157484114E-1,5[&rate=5.973557104319654E-4]:1.418013197305E-1)[&rate=5.973557104319654E-4]:2.651034530505E-1,29[&rate=5.973557104319654E-4]:5.52110252233E-1)[&rate=5.973557104319654E-4]:4.096719795023E-1)[&rate=5.973557104319654E-4]:1.637500986192E0)[&rate=5.973557104319654E-4]:3.325855605448E-2)[&rate=5.973557104319654E-4]:8.706906137696E-2,125[&rate=5.973557104319654E-4]:6.038611534969E-1)[&rate=5.973557104319654E-4]:4.568607491624E-1)[&rate=5.973557104319654E-4]:3.920412879397E-1)[&rate=5.973557104319654E-4]:1.970798889395E-1)[&rate=5.973557104319654E-4]:4.036967884144E-2,(33[&rate=5.973557104319654E-4]:7.060124429868E-2,(((122[&rate=5.973557104319654E-4]:4.314985504259E-1,(123[&rate=5.973557104319654E-4]:2.756169873753E-1,124[&rate=5.973557104319654E-4]:2.728847469382E-1)[&rate=5.973557104319654E-4]:1.558815630505E-1)[&rate=5.973557104319654E-4]:4.283238026959E-1,67[&rate=5.973557104319654E-4]:3.585498027811E-1)[&rate=5.973557104319654E-4]:3.832291588306E-1,(66[&rate=5.973557104319654E-4]:4.016093120859E-1,((((135[&rate=5.973557104319654E-4]:3.692469826897E-1,(138[&rate=5.973557104319654E-4]:1.605144859112E-1,136[&rate=5.973557104319654E-4]:2.900763659605E-2)[&rate=5.973557104319654E-4]:4.087324967785E-1)[&rate=5.973557104319654E-4]:1.02305119644E-1,120[&rate=5.973557104319654E-4]:7.236068968542E-1)[&rate=5.973557104319654E-4]:3.577011332122E-1,119[&rate=5.973557104319654E-4]:1.177198441025E0)[&rate=5.973557104319654E-4]:1.131210202027E0,126[&rate=5.973557104319654E-4]:1.522706120409E0)[&rate=5.973557104319654E-4]:1.260773813623E-1)[&rate=5.973557104319654E-4]:3.401696495258E-1)[&rate=5.973557104319654E-4]:2.082743374815E-1)[&rate=5.973557104319654E-4]:2.57721548478E-2);
tree STATE_88020000 [&joint=-20987.773850156773,lnP=-20987.773850156773] = [&R] (33[&rate=5.760666333070424E-4]:1.881464787571E-1,(((((67[&rate=5.760666333070424E-4]:1.29511954953E-1,(123[&rate=5.760666333070424E-4]:1.054176892472E-1,(122[&rate=5.760666333070424E-4]:1.028713675643E-1,124[&rate=5.760666333070424E-4]:1.001391271271E-1)[&rate=5.760666333070424E-4]:2.546321682977E-3)[&rate=5.760666333070424E-4]:5.253668160465E-1)[&rate=5.760666333070424E-4]:1.609858747088E-1,(66[&rate=5.760666333070424E-4]:6.165678508867E-2,(126[&rate=5.760666333070424E-4]:1.09196690708E0,(119[&rate=5.760666333070424E-4]:1.645373232371E0,(((138[&rate=5.760666333070424E-4]:3.198326264594E-1,136[&rate=5.760666333070424E-4]:1.883257771442E-1)[&rate=5.760666333070424E-4]:4.337693744768E-1,135[&rate=5.760666333070424E-4]:5.536020009362E-1)[&rate=5.760666333070424E-4]:3.3706857584E-1,120[&rate=5.760666333070424E-4]:1.142725371297E0)[&rate=5.760666333070424E-4]:4.067574501159E-1)[&rate=5.760666333070424E-4]:2.322961973526E-1)[&rate=5.760666333070424E-4]:2.168640676933E-1)[&rate=5.760666333070424E-4]:2.288410445731E-1)[&rate=5.760666333070424E-4]:4.971436766844E-1,(((((((118[&rate=5.760666333070424E-4]:9.903612517598E-1,((130[&rate=5.760666333070424E-4]:2.568334265912E-1,131[&rate=5.760666333070424E-4]:2.595731526186E-1)[&rate=5.760666333070424E-4]:1.277906206129E-1,(129[&rate=5.760666333070424E-4]:3.280771047139E-1,132[&rate=5.760666333070424E-4]:3.308168307413E-1)[&rate=5.760666333070424E-4]:5.654694249016E-2)[&rate=5.760666333070424E-4]:4.687509031858E-1)[&rate=5.760666333070424E-4]:3.233313125271E-2,69[&rate=5.760666333070424E-4]:1.033653287122E0)[&rate=5.760666333070424E-4]:1.445735606139E-1,128[&rate=5.760666333070424E-4]:1.027541916229E0)[&rate=5.760666333070424E-4]:5.260612837062E-1,((65[&rate=5.760666333070424E-4]:4.659198580003E-1,((60[&rate=5.760666333070424E-4]:2.569636997855E-1,62[&rate=5.760666333070424E-4]:4.487445217032E-1)[&rate=5.760666333070424E-4]:5.70873788353E-2,64[&rate=5.760666333070424E-4]:4.647360101275E-1)[&rate=5.760666333070424E-4]:1.518687793795E-1)[&rate=5.760666333070424E-4]:2.21905255888E-1,(61[&rate=5.760666333070424E-4]:4.868443204195E-1,63[&rate=5.760666333070424E-4]:4.457484300084E-1)[&rate=5.760666333070424E-4]:3.927616153866E-1)[&rate=5.760666333070424E-4]:8.137232915266E-1)[&rate=5.760666333070424E-4]:1.020453966553E-1,(((51[&rate=5.760666333070424E-4]:5.928023437464E-1,(49[&rate=5.760666333070424E-4]:3.984656922943E-1,50[&rate=5.760666333070424E-4]:3.984656922943E-1)[&rate=5.760666333070424E-4]:1.888721705778E-1)[&rate=5.760666333070424E-4]:7.868557618204E-2,(46[&rate=5.760666333070424E-4]:5.036630105021E-1,(43[&rate=5.760666333070424E-4]:3.633971770121E-1,((48[&rate=5.760666333070424E-4]:7.279887453422E-2,42[&rate=5.760666333070424E-4]:3.4547508414E-2)[&rate=5.760666333070424E-4]:2.027632535235E-1,41[&rate=5.760666333070424E-4]:2.318462810633E-1)[&rate=5.760666333070424E-4]:7.690608720583E-2)[&rate=5.760666333070424E-4]:1.4026583349E-1)[&rate=5.760666333070424E-4]:1.951473137978E-1)[&rate=5.760666333070424E-4]:3.190015371082E-2,((47[&rate=5.760666333070424E-4]:7.13713047298E-2,44[&rate=5.760666333070424E-4]:6.590682385554E-2)[&rate=5.760666333070424E-4]:5.327881789073E-1,45[&rate=5.760666333070424E-4]:5.959627623257E-1)[&rate=5.760666333070424E-4]:1.265509943737E-1)[&rate=5.760666333070424E-4]:1.597386276E-1)[&rate=5.760666333070424E-4]:1.06378155525E-1,(35[&rate=5.760666333070424E-4]:1.830972245179E-2,((121[&rate=5.760666333070424E-4]:2.065277706504E0,127[&rate=5.760666333070424E-4]:2.506373596915E0)[&rate=5.760666333070424E-4]:2.504466634426E-2,36[&rate=5.760666333070424E-4]:1.08703180535E-2)[&rate=5.760666333070424E-4]:5.401474686405E-2)[&rate=5.760666333070424E-4]:2.149499063762E-1)[&rate=5.760666333070424E-4]:2.546855452661E-1,(38[&rate=5.760666333070424E-4]:7.968277856977E-1,((((147[&rate=5.760666333070424E-4]:6.563243196469E-1,((((((18[&rate=5.760666333070424E-4]:4.89339897549E-1,3[&rate=5.760666333070424E-4]:3.742714043984E-1)[&rate=5.760666333070424E-4]:1.923409021783E-1,((15[&rate=5.760666333070424E-4]:3.058708096014E-1,10[&rate=5.760666333070424E-4]:2.67514645218E-1)[&rate=5.760666333070424E-4]:6.314763855172E-2,6[&rate=5.760666333070424E-4]:3.142239276053E-1)[&rate=5.760666333070424E-4]:3.044431734918E-1)[&rate=5.760666333070424E-4]:5.112647344242E-1,((87[&rate=5.760666333070424E-4]:4.678221905867E-1,(89[&rate=5.760666333070424E-4]:2.311130163505E-1,88[&rate=5.760666333070424E-4]:2.174143862135E-1)[&rate=5.760666333070424E-4]:2.504078043732E-1)[&rate=5.760666333070424E-4]:2.29991089844E-1,((92[&rate=5.760666333070424E-4]:7.248682853648E-2,(90[&rate=5.760666333070424E-4]:2.083053762728E-2,91[&rate=5.760666333070424E-4]:2.083053762728E-2)[&rate=5.760666333070424E-4]:5.165629090921E-2)[&rate=5.760666333070424E-4]:1.359701756045E-1,((83[&rate=5.760666333070424E-4]:3.334976354827E-2,85[&rate=5.760666333070424E-4]:3.334976354827E-2)[&rate=5.760666333070424E-4]:1.106399593619E-1,(93[&rate=5.760666333070424E-4]:1.069521270602E-1,(84[&rate=5.760666333070424E-4]:3.392255734751E-2,86[&rate=5.760666333070424E-4]:3.392255734751E-2)[&rate=5.760666333070424E-4]:5.933093957564E-2)[&rate=5.760666333070424E-4]:5.073622598701E-2)[&rate=5.760666333070424E-4]:5.076865109379E-2)[&rate=5.760666333070424E-4]:5.030549064268E-1)[&rate=5.760666333070424E-4]:9.197897879673E-1)[&rate=5.760666333070424E-4]:3.876972993168E-1,((((145[&rate=5.760666333070424E-4]:2.102664739295E-1,(144[&rate=5.760666333070424E-4]:1.708102410585E-1,141[&rate=5.760666333070424E-4]:1.735499670859E-1)[&rate=5.760666333070424E-4]:3.397678081606E-2)[&rate=5.760666333070424E-4]:1.011516298648E-1,142[&rate=5.760666333070424E-4]:3.114181037943E-1)[&rate=5.760666333070424E-4]:1.22940206545E0,(102[&rate=5.760666333070424E-4]:4.568901697977E-2,(((140[&rate=5.760666333070424E-4]:6.473667786515E-1,11[&rate=5.760666333070424E-4]:6.665448608433E-1)[&rate=5.760666333070424E-4]:6.886939835755E-2,(23[&rate=5.760666333070424E-4]:7.175951220934E-1,(20[&rate=5.760666333070424E-4]:3.355361283959E-1,25[&rate=5.760666333070424E-4]:3.547142105876E-1)[&rate=5.760666333070424E-4]:3.738398156155E-1)[&rate=5.760666333070424E-4]:1.027506439566E-1)[&rate=5.760666333070424E-4]:3.542599253336E-1,((1[&rate=5.760666333070424E-4]:5.398165582977E-2,(28[&rate=5.760666333070424E-4]:5.957195096725E-1,21[&rate=5.760666333070424E-4]:5.710619754261E-1)[&rate=5.760666333070424E-4]:2.445635160202E-1)[&rate=5.760666333070424E-4]:3.811009570631E-2,24[&rate=5.760666333070424E-4]:8.729136693443E-1)[&rate=5.760666333070424E-4]:3.12650926149E-1)[&rate=5.760666333070424E-4]:2.176825710285E-2)[&rate=5.760666333070424E-4]:2.485558097991E-1)[&rate=5.760666333070424E-4]:3.78968590076E-2,((((113[&rate=5.760666333070424E-4]:5.811278677944E-1,(117[&rate=5.760666333070424E-4]:1.234908122629E-1,9[&rate=5.760666333070424E-4]:1.125319081533E-1)[&rate=5.760666333070424E-4]:4.60376781559E-1)[&rate=5.760666333070424E-4]:2.762497824705E-1,((30[&rate=5.760666333070424E-4]:5.280782906897E-1,4[&rate=5.760666333070424E-4]:3.554755509636E-1)[&rate=5.760666333070424E-4]:2.21464111777E-1,(17[&rate=5.760666333070424E-4]:1.296076996173E-1,14[&rate=5.760666333070424E-4]:9.125153523363E-2)[&rate=5.760666333070424E-4]:5.432223740822E-1)[&rate=5.760666333070424E-4]:2.22903740949E-1)[&rate=5.760666333070424E-4]:7.227342956117E-2,(105[&rate=5.760666333070424E-4]:5.988357269661E-1,110[&rate=5.760666333070424E-4]:6.207535351852E-1)[&rate=5.760666333070424E-4]:3.034180925861E-1)[&rate=5.760666333070424E-4]:3.097896249648E-1,(((115[&rate=5.760666333070424E-4]:8.841364909133E-1,(19[&rate=5.760666333070424E-4]:6.576748184786E-1,13[&rate=5.760666333070424E-4]:6.193186540949E-1)[&rate=5.760666333070424E-4]:3.470096176402E-1)[&rate=5.760666333070424E-4]:1.104250491482E-1,((108[&rate=5.760666333070424E-4]:3.601328528724E-1,107[&rate=5.760666333070424E-4]:3.628725788997E-1)[&rate=5.760666333070424E-4]:3.435570169404E-1,(109[&rate=5.760666333070424E-4]:6.933902783244E-1,(112[&rate=5.760666333070424E-4]:2.511083067946E-1,114[&rate=5.760666333070424E-4]:1.689165259727E-1)[&rate=5.760666333070424E-4]:4.450216975572E-1)[&rate=5.760666333070424E-4]:3.22173997075E-2)[&rate=5.760666333070424E-4]:3.484059168241E-1)[&rate=5.760666333070424E-4]:8.224851570482E-2,((116[&rate=5.760666333070424E-4]:5.420428611738E-1,(139[&rate=5.760666333070424E-4]:2.731764430698E-1,((106[&rate=5.760666333070424E-4]:4.78014965158E-2,111[&rate=5.760666333070424E-4]:6.423985268017E-2)[&rate=5.760666333070424E-4]:1.65829986379E-2,104[&rate=5.760666333070424E-4]:6.43844951537E-2)[&rate=5.760666333070424E-4]:1.701112599839E-2)[&rate=5.760666333070424E-4]:5.209212126245E-1)[&rate=5.760666333070424E-4]:1.901072342503E-1,(148[&rate=5.760666333070424E-4]:2.239389964318E-1,143[&rate=5.760666333070424E-4]:2.211992704044E-1)[&rate=5.760666333070424E-4]:5.465672633761E-1)[&rate=5.760666333070424E-4]:3.446599603422E-1)[&rate=5.760666333070424E-4]:8.043886820271E-2)[&rate=5.760666333070424E-4]:1.666735837352E-1)[&rate=5.760666333070424E-4]:1.361723805586E-1)[&rate=5.760666333070424E-4]:3.798385946354E-1,101[&rate=5.760666333070424E-4]:8.426732089255E-1)[&rate=5.760666333070424E-4]:6.739340444317E-1,(((2[&rate=5.760666333070424E-4]:7.58929119816E-1,(31[&rate=5.760666333070424E-4]:8.0256846377E-1,((22[&rate=5.760666333070424E-4]:3.100175996715E-1,27[&rate=5.760666333070424E-4]:3.264559558358E-1)[&rate=5.760666333070424E-4]:4.081948667818E-1,(26[&rate=5.760666333070424E-4]:6.625885360045E-1,(7[&rate=5.760666333070424E-4]:2.792644305171E-2,8[&rate=5.760666333070424E-4]:2.792644305171E-2)[&rate=5.760666333070424E-4]:5.278127778842E-1)[&rate=5.760666333070424E-4]:6.658283455841E-2)[&rate=5.760666333070424E-4]:2.956147676875E-2)[&rate=5.760666333070424E-4]:1.837579163201E-1)[&rate=5.760666333070424E-4]:1.446668103977E0,39[&rate=5.760666333070424E-4]:2.488714209632E-1)[&rate=5.760666333070424E-4]:1.191708568134E-1,16[&rate=5.760666333070424E-4]:2.453535203894E0)[&rate=5.760666333070424E-4]:1.754008165868E-1)[&rate=5.760666333070424E-4]:5.550417610316E-2)[&rate=5.760666333070424E-4]:5.052520986785E-2,40[&rate=5.760666333070424E-4]:6.494724803344E-1)[&rate=5.760666333070424E-4]:7.275807794104E-2,(98[&rate=5.760666333070424E-4]:7.728623202287E-1,((96[&rate=5.760666333070424E-4]:5.783365934997E-1,99[&rate=5.760666333070424E-4]:6.138557191825E-1)[&rate=5.760666333070424E-4]:1.409070424708E-1,(95[&rate=5.760666333070424E-4]:5.862502920109E-1,(100[&rate=5.760666333070424E-4]:1.280948056491E-1,94[&rate=5.760666333070424E-4]:1.280948056491E-1)[&rate=5.760666333070424E-4]:3.734560328097E-1)[&rate=5.760666333070424E-4]:1.575835078939E-1)[&rate=5.760666333070424E-4]:3.995748207267E-2)[&rate=5.760666333070424E-4]:7.778353859301E-2)[&rate=5.760666333070424E-4]:4.487253012594E-2,(146[&rate=5.760666333070424E-4]:8.715205133856E-1,97[&rate=5.760666333070424E-4]:6.802636827845E-1)[&rate=5.760666333070424E-4]:1.580115425069E-2)[&rate=5.760666333070424E-4]:9.803070822542E-2)[&rate=5.760666333070424E-4]:2.934828349119E-1)[&rate=5.760666333070424E-4]:2.996963322521E-1)[&rate=5.760666333070424E-4]:1.004300715957E-1,(((((56[&rate=5.760666333070424E-4]:1.80311846453E-1,55[&rate=5.760666333070424E-4]:1.80311846453E-1)[&rate=5.760666333070424E-4]:2.692832295645E-2,(57[&rate=5.760666333070424E-4]:7.986662205354E-2,(54[&rate=5.760666333070424E-4]:3.157346139826E-2,(58[&rate=5.760666333070424E-4]:3.024464125712E-2,37[&rate=5.760666333070424E-4]:4.937032431723E-2)[&rate=5.760666333070424E-4]:5.870586932146E-2)[&rate=5.760666333070424E-4]:7.309554097934E-3)[&rate=5.760666333070424E-4]:1.383025091046E-1)[&rate=5.760666333070424E-4]:1.82424770854E-1,59[&rate=5.760666333070424E-4]:3.97861661575E-1)[&rate=5.760666333070424E-4]:2.216594334564E-1,68[&rate=5.760666333070424E-4]:5.703407671624E-1)[&rate=5.760666333070424E-4]:4.717171844117E-1,(((((134[&rate=5.760666333070424E-4]:4.37973307549E-1,137[&rate=5.760666333070424E-4]:5.092061842612E-1)[&rate=5.760666333070424E-4]:8.382314339039E-2,133[&rate=5.760666333070424E-4]:5.519334372405E-1)[&rate=5.760666333070424E-4]:1.098076777163E0,(52[&rate=5.760666333070424E-4]:4.092328018518E-1,(103[&rate=5.760666333070424E-4]:6.003669685446E-1,((12[&rate=5.760666333070424E-4]:1.524245451859E-1,5[&rate=5.760666333070424E-4]:1.140683808024E-1)[&rate=5.760666333070424E-4]:1.977336290179E-1,29[&rate=5.760666333070424E-4]:4.570074892723E-1)[&rate=5.760666333070424E-4]:3.76236191601E-1)[&rate=5.760666333070424E-4]:1.473159567868E0)[&rate=5.760666333070424E-4]:4.668946368946E-1)[&rate=5.760666333070424E-4]:2.670849504416E-2,(((75[&rate=5.760666333070424E-4]:6.655687724011E-1,((76[&rate=5.760666333070424E-4]:4.546996454302E-1,70[&rate=5.760666333070424E-4]:4.163434810468E-1)[&rate=5.760666333070424E-4]:7.610277873509E-2,74[&rate=5.760666333070424E-4]:5.308024241653E-1)[&rate=5.760666333070424E-4]:1.347663482358E-1)[&rate=5.760666333070424E-4]:2.117538321079E-1,(((80[&rate=5.760666333070424E-4]:7.051871532738E-2,81[&rate=5.760666333070424E-4]:7.051871532738E-2)[&rate=5.760666333070424E-4]:4.874978054227E-1,((79[&rate=5.760666333070424E-4]:4.355124311769E-1,(72[&rate=5.760666333070424E-4]:3.760210895208E-2,78[&rate=5.760666333070424E-4]:5.95199171714E-2)[&rate=5.760666333070424E-4]:3.759925140055E-1)[&rate=5.760666333070424E-4]:3.82490593261E-2,73[&rate=5.760666333070424E-4]:5.148573809138E-1)[&rate=5.760666333070424E-4]:9.247420832944E-2)[&rate=5.760666333070424E-4]:3.608876429496E-3,(82[&rate=5.760666333070424E-4]:5.262298473659E-1,(77[&rate=5.760666333070424E-4]:2.672328272665E-1,71[&rate=5.760666333070424E-4]:2.042191286364E-1)[&rate=5.760666333070424E-4]:2.863942803735E-1)[&rate=5.760666333070424E-4]:5.183390597807E-2)[&rate=5.760666333070424E-4]:2.663821388363E-1)[&rate=5.760666333070424E-4]:6.642009671333E-1,53[&rate=5.760666333070424E-4]:7.950605130302E-1)[&rate=5.760666333070424E-4]:9.957869944893E-2)[&rate=5.760666333070424E-4]:4.131179772569E-1,125[&rate=5.760666333070424E-4]:1.097374676075E0)[&rate=5.760666333070424E-4]:1.11349942166E-1)[&rate=5.760666333070424E-4]:3.937342641401E-1)[&rate=5.760666333070424E-4]:8.780591093248E-2,(32[&rate=5.760666333070424E-4]:4.586748216747E-2,34[&rate=5.760666333070424E-4]:6.778529038656E-2)[&rate=5.760666333070424E-4]:4.507849985777E-2)[&rate=5.760666333070424E-4]:9.172104467718E-2);
tree STATE_88110000 [&joint=-20933.17498439269,lnP=-20933.17498439269] = [&R] ((34[&rate=5.420494136272732E-4]:3.590091030899E-2,((((35[&rate=5.420494136272732E-4]:3.269925399061E-2,((121[&rate=5.420494136272732E-4]:1.989797764394E0,127[&rate=5.420494136272732E-4]:2.430893654805E0)[&rate=5.420494136272732E-4]:1.212067124167E-1,(36[&rate=5.420494136272732E-4]:1.56194757197E-2,(((((((60[&rate=5.420494136272732E-4]:4.265203366593E-2,64[&rate=5.420494136272732E-4]:1.933369651726E-1)[&rate=5.420494136272732E-4]:1.238031231821E-1,62[&rate=5.420494136272732E-4]:3.582359787658E-1)[&rate=5.420494136272732E-4]:2.230816594301E-2,65[&rate=5.420494136272732E-4]:1.88763322791E-1)[&rate=5.420494136272732E-4]:3.685777145044E-1,(61[&rate=5.420494136272732E-4]:3.10888013282E-1,63[&rate=5.420494136272732E-4]:2.697921228709E-1)[&rate=5.420494136272732E-4]:4.382338459312E-1)[&rate=5.420494136272732E-4]:6.848219355746E-1,128[&rate=5.420494136272732E-4]:1.294217767391E0)[&rate=5.420494136272732E-4]:3.418480748857E-2,((((132[&rate=5.420494136272732E-4]:2.135674364791E-1,129[&rate=5.420494136272732E-4]:2.108277104518E-1)[&rate=5.420494136272732E-4]:6.703892705432E-2,(130[&rate=5.420494136272732E-4]:1.247970301268E-1,131[&rate=5.420494136272732E-4]:1.275367561541E-1)[&rate=5.420494136272732E-4]:1.530696073793E-1)[&rate=5.420494136272732E-4]:2.93405898221E-1,118[&rate=5.420494136272732E-4]:7.08258837097E-1)[&rate=5.420494136272732E-4]:1.121183712523E-2,69[&rate=5.420494136272732E-4]:7.304295783319E-1)[&rate=5.420494136272732E-4]:7.486579280541E-1)[&rate=5.420494136272732E-4]:1.60202622933E-1,((45[&rate=5.420494136272732E-4]:5.521812594261E-1,(47[&rate=5.420494136272732E-4]:5.53568638475E-1,44[&rate=5.420494136272732E-4]:5.481041576008E-1)[&rate=5.420494136272732E-4]:6.809342262472E-3)[&rate=5.420494136272732E-4]:3.27686504498E-3,((51[&rate=5.420494136272732E-4]:4.998729735843E-1,((48[&rate=5.420494136272732E-4]:3.848035540155E-1,(41[&rate=5.420494136272732E-4]:3.079658936308E-1,42[&rate=5.420494136272732E-4]:3.134303745051E-1)[&rate=5.420494136272732E-4]:3.31218133902E-2)[&rate=5.420494136272732E-4]:3.029643034463E-2,(43[&rate=5.420494136272732E-4]:4.235675456863E-1,46[&rate=5.420494136272732E-4]:4.235675456863E-1)[&rate=5.420494136272732E-4]:2.461400422314E-3)[&rate=5.420494136272732E-4]:1.011664318471E-1)[&rate=5.420494136272732E-4]:2.50597283337E-2,(49[&rate=5.420494136272732E-4]:3.780694550269E-1,50[&rate=5.420494136272732E-4]:3.780694550269E-1)[&rate=5.420494136272732E-4]:1.413987660168E-1)[&rate=5.420494136272732E-4]:1.1399739493E-2)[&rate=5.420494136272732E-4]:1.597508610497E-1)[&rate=5.420494136272732E-4]:9.206058729509E-3)[&rate=5.420494136272732E-4]:1.593294629691E-2)[&rate=5.420494136272732E-4]:4.772217443976E-2)[&rate=5.420494136272732E-4]:4.490247751447E-1,(38[&rate=5.420494136272732E-4]:6.307228668441E-1,(((((147[&rate=5.420494136272732E-4]:4.875987622428E-1,(((26[&rate=5.420494136272732E-4]:6.784039164234E-1,(7[&rate=5.420494136272732E-4]:4.589868086301E-1,8[&rate=5.420494136272732E-4]:4.589868086301E-1)[&rate=5.420494136272732E-4]:1.125677927248E-1)[&rate=5.420494136272732E-4]:9.924075756315E-2,((22[&rate=5.420494136272732E-4]:5.393631722889E-1,27[&rate=5.420494136272732E-4]:5.558015284532E-1)[&rate=5.420494136272732E-4]:1.864653644307E-1,31[&rate=5.420494136272732E-4]:7.806230572676E-1)[&rate=5.420494136272732E-4]:4.085723315733E-2)[&rate=5.420494136272732E-4]:2.961197516136E-2,2[&rate=5.420494136272732E-4]:6.236950053122E-1)[&rate=5.420494136272732E-4]:1.76325251058E0)[&rate=5.420494136272732E-4]:3.498664438679E-2,((((((6[&rate=5.420494136272732E-4]:3.54606450477E-1,18[&rate=5.420494136272732E-4]:4.176201491072E-1)[&rate=5.420494136272732E-4]:1.65427750109E-1,(15[&rate=5.420494136272732E-4]:3.195090243069E-1,10[&rate=5.420494136272732E-4]:2.811528599235E-1)[&rate=5.420494136272732E-4]:2.553196968269E-1)[&rate=5.420494136272732E-4]:8.240909367429E-2,(3[&rate=5.420494136272732E-4]:3.693279483747E-1,((((91[&rate=5.420494136272732E-4]:6.357590384819E-2,90[&rate=5.420494136272732E-4]:6.357590384819E-2)[&rate=5.420494136272732E-4]:3.843850644955E-2,92[&rate=5.420494136272732E-4]:1.020144102977E-1)[&rate=5.420494136272732E-4]:7.566394110926E-2,(87[&rate=5.420494136272732E-4]:1.623296820034E-1,(((93[&rate=5.420494136272732E-4]:9.466359500459E-2,85[&rate=5.420494136272732E-4]:8.096496486757E-2)[&rate=5.420494136272732E-4]:2.429561984475E-2,86[&rate=5.420494136272732E-4]:1.052605847123E-1)[&rate=5.420494136272732E-4]:1.488610711853E-2,(84[&rate=5.420494136272732E-4]:7.455708431579E-2,83[&rate=5.420494136272732E-4]:7.455708431579E-2)[&rate=5.420494136272732E-4]:4.558960751506E-2)[&rate=5.420494136272732E-4]:4.218299017252E-2)[&rate=5.420494136272732E-4]:1.650039266602E-3)[&rate=5.420494136272732E-4]:1.469784258193E-1,(89[&rate=5.420494136272732E-4]:9.864973156556E-2,88[&rate=5.420494136272732E-4]:8.495110142855E-2)[&rate=5.420494136272732E-4]:2.260070456607E-1)[&rate=5.420494136272732E-4]:5.980958286825E-1)[&rate=5.420494136272732E-4]:1.810605513652E-1)[&rate=5.420494136272732E-4]:9.631257887529E-1,(((((1[&rate=5.420494136272732E-4]:1.106597021411E-1,(28[&rate=5.420494136272732E-4]:6.417363571082E-1,21[&rate=5.420494136272732E-4]:6.170788228617E-1)[&rate=5.420494136272732E-4]:2.552247148959E-1)[&rate=5.420494136272732E-4]:2.018694746405E-1,24[&rate=5.420494136272732E-4]:1.09335109459E0)[&rate=5.420494136272732E-4]:2.070556262745E-1,((140[&rate=5.420494136272732E-4]:6.107859637286E-1,11[&rate=5.420494136272732E-4]:6.299640459203E-1)[&rate=5.420494136272732E-4]:1.431704307052E-1,(23[&rate=5.420494136272732E-4]:6.803588250062E-1,(25[&rate=5.420494136272732E-4]:5.715452341911E-1,20[&rate=5.420494136272732E-4]:5.523671519994E-1)[&rate=5.420494136272732E-4]:1.197724949248E-1)[&rate=5.420494136272732E-4]:1.777071584686E-1)[&rate=5.420494136272732E-4]:4.313818332799E-1)[&rate=5.420494136272732E-4]:1.034708578242E-2,102[&rate=5.420494136272732E-4]:1.491099710304E-1)[&rate=5.420494136272732E-4]:1.479470233781E-1,((((145[&rate=5.420494136272732E-4]:6.056174366544E-2,141[&rate=5.420494136272732E-4]:5.782201763786E-2)[&rate=5.420494136272732E-4]:9.548286898168E-2,144[&rate=5.420494136272732E-4]:1.505651605922E-1)[&rate=5.420494136272732E-4]:3.547123789932E-1,142[&rate=5.420494136272732E-4]:5.107569916403E-1)[&rate=5.420494136272732E-4]:9.69099989737E-1,((((9[&rate=5.420494136272732E-4]:5.962083130774E-1,((30[&rate=5.420494136272732E-4]:4.663870698272E-1,4[&rate=5.420494136272732E-4]:2.937843301012E-1)[&rate=5.420494136272732E-4]:2.504008769447E-1,117[&rate=5.420494136272732E-4]:6.044591796487E-1)[&rate=5.420494136272732E-4]:2.708037538324E-3)[&rate=5.420494136272732E-4]:5.03032354637E-2,(105[&rate=5.420494136272732E-4]:4.801049721533E-1,(113[&rate=5.420494136272732E-4]:3.735734385519E-1,110[&rate=5.420494136272732E-4]:3.680939864972E-1)[&rate=5.420494136272732E-4]:1.339287938752E-1)[&rate=5.420494136272732E-4]:1.47228494196E-1)[&rate=5.420494136272732E-4]:7.489267955159E-2,(17[&rate=5.420494136272732E-4]:5.911667411458E-1,14[&rate=5.420494136272732E-4]:5.528105767621E-1)[&rate=5.420494136272732E-4]:1.768128294126E-1)[&rate=5.420494136272732E-4]:2.979999262607E-1,((((19[&rate=5.420494136272732E-4]:2.728082812834E-1,13[&rate=5.420494136272732E-4]:2.344521168997E-1)[&rate=5.420494136272732E-4]:3.039584999469E-1,115[&rate=5.420494136272732E-4]:4.562188360247E-1)[&rate=5.420494136272732E-4]:1.373637982097E-1,((109[&rate=5.420494136272732E-4]:5.534191727616E-1,(107[&rate=5.420494136272732E-4]:5.173393506932E-1,(114[&rate=5.420494136272732E-4]:2.945967499251E-1,112[&rate=5.420494136272732E-4]:3.76788530747E-1)[&rate=5.420494136272732E-4]:1.624686281653E-1)[&rate=5.420494136272732E-4]:1.690173987667E-2)[&rate=5.420494136272732E-4]:2.716305823593E-2,108[&rate=5.420494136272732E-4]:5.586644227784E-1)[&rate=5.420494136272732E-4]:9.24524580314E-2)[&rate=5.420494136272732E-4]:1.81559012215E-1,((148[&rate=5.420494136272732E-4]:2.999743763797E-1,143[&rate=5.420494136272732E-4]:2.972346503523E-1)[&rate=5.420494136272732E-4]:2.826919901688E-1,(116[&rate=5.420494136272732E-4]:4.852390562401E-1,(((106[&rate=5.420494136272732E-4]:2.661732225216E-1,139[&rate=5.420494136272732E-4]:4.579540444393E-1)[&rate=5.420494136272732E-4]:9.209194857832E-3,104[&rate=5.420494136272732E-4]:2.753824173794E-1)[&rate=5.420494136272732E-4]:7.886544638001E-2,111[&rate=5.420494136272732E-4]:3.706862199238E-1)[&rate=5.420494136272732E-4]:1.912651650834E-1)[&rate=5.420494136272732E-4]:5.907114592469E-2)[&rate=5.420494136272732E-4]:2.308314442846E-1)[&rate=5.420494136272732E-4]:1.702899051642E-1)[&rate=5.420494136272732E-4]:2.796309092157E-1)[&rate=5.420494136272732E-4]:6.377535549699E-2)[&rate=5.420494136272732E-4]:2.191970201116E-1)[&rate=5.420494136272732E-4]:4.778124552186E-1,101[&rate=5.420494136272732E-4]:9.885870176838E-1)[&rate=5.420494136272732E-4]:4.375462524779E-1,(146[&rate=5.420494136272732E-4]:4.537881031798E-1,97[&rate=5.420494136272732E-4]:2.625312725787E-1)[&rate=5.420494136272732E-4]:1.193995872231E-1)[&rate=5.420494136272732E-4]:1.223924628132E-2)[&rate=5.420494136272732E-4]:9.946344620363E-3,40[&rate=5.420494136272732E-4]:4.751547020696E-1)[&rate=5.420494136272732E-4]:4.88749469309E-3,(39[&rate=5.420494136272732E-4]:4.670188870423E-1,16[&rate=5.420494136272732E-4]:2.55251181316E0)[&rate=5.420494136272732E-4]:1.302330972039E-2)[&rate=5.420494136272732E-4]:8.075276716904E-3,((98[&rate=5.420494136272732E-4]:5.638518588216E-1,(99[&rate=5.420494136272732E-4]:4.163009235536E-1,96[&rate=5.420494136272732E-4]:3.807817978708E-1)[&rate=5.420494136272732E-4]:1.694088587652E-1)[&rate=5.420494136272732E-4]:3.024227697727E-2,(95[&rate=5.420494136272732E-4]:4.607596062517E-1,(100[&rate=5.420494136272732E-4]:2.811795518355E-1,94[&rate=5.420494136272732E-4]:2.811795518355E-1)[&rate=5.420494136272732E-4]:9.488060086416E-2)[&rate=5.420494136272732E-4]:1.442634912959E-1)[&rate=5.420494136272732E-4]:2.243863822707E-2)[&rate=5.420494136272732E-4]:2.109114042936E-1)[&rate=5.420494136272732E-4]:4.533666088067E-1)[&rate=5.420494136272732E-4]:1.405708883069E-1,(((59[&rate=5.420494136272732E-4]:4.218402845935E-1,((56[&rate=5.420494136272732E-4]:1.813951445577E-1,55[&rate=5.420494136272732E-4]:1.813951445577E-1)[&rate=5.420494136272732E-4]:7.688743233756E-2,((58[&rate=5.420494136272732E-4]:2.105856381434E-1,37[&rate=5.420494136272732E-4]:2.297113212035E-1)[&rate=5.420494136272732E-4]:3.729671910819E-2,(57[&rate=5.420494136272732E-4]:2.081066978938E-1,54[&rate=5.420494136272732E-4]:1.671230913365E-1)[&rate=5.420494136272732E-4]:2.338221673482E-2)[&rate=5.420494136272732E-4]:3.772262401539E-2)[&rate=5.420494136272732E-4]:1.553609863866E-1)[&rate=5.420494136272732E-4]:1.663025695779E-1,68[&rate=5.420494136272732E-4]:5.389625263024E-1)[&rate=5.420494136272732E-4]:4.776155377495E-1,(125[&rate=5.420494136272732E-4]:9.63538798262E-1,(((75[&rate=5.420494136272732E-4]:6.825956800713E-1,((74[&rate=5.420494136272732E-4]:5.527443023569E-1,76[&rate=5.420494136272732E-4]:5.527443023569E-1)[&rate=5.420494136272732E-4]:6.75012480574E-2,70[&rate=5.420494136272732E-4]:5.818893860309E-1)[&rate=5.420494136272732E-4]:6.235012965691E-2)[&rate=5.420494136272732E-4]:2.38808771608E-1,(77[&rate=5.420494136272732E-4]:7.82680973944E-1,((71[&rate=5.420494136272732E-4]:2.286674456862E-1,73[&rate=5.420494136272732E-4]:2.97160596371E-1)[&rate=5.420494136272732E-4]:4.474865977533E-1,(((72[&rate=5.420494136272732E-4]:1.026407286662E-1,78[&rate=5.420494136272732E-4]:1.245585368855E-1)[&rate=5.420494136272732E-4]:1.305636642568E-1,(82[&rate=5.420494136272732E-4]:2.355015542808E-1,79[&rate=5.420494136272732E-4]:2.272823761987E-1)[&rate=5.420494136272732E-4]:2.783982494356E-2)[&rate=5.420494136272732E-4]:4.10008170101E-1,(80[&rate=5.420494136272732E-4]:2.018017390004E-1,81[&rate=5.420494136272732E-4]:2.018017390004E-1)[&rate=5.420494136272732E-4]:4.551094541606E-1)[&rate=5.420494136272732E-4]:3.842093247025E-2)[&rate=5.420494136272732E-4]:4.351323187435E-2)[&rate=5.420494136272732E-4]:1.332440256805E-1)[&rate=5.420494136272732E-4]:7.513467657595E-1,(((137[&rate=5.420494136272732E-4]:4.743625229172E-1,134[&rate=5.420494136272732E-4]:4.03129646205E-1)[&rate=5.420494136272732E-4]:2.856811184067E-1,133[&rate=5.420494136272732E-4]:7.189477509128E-1)[&rate=5.420494136272732E-4]:8.176399377161E-1,(53[&rate=5.420494136272732E-4]:6.952981308539E-1,((103[&rate=5.420494136272732E-4]:5.081880135001E-1,((12[&rate=5.420494136272732E-4]:3.940860866297E-1,5[&rate=5.420494136272732E-4]:3.557299222462E-1)[&rate=5.420494136272732E-4]:4.231111781908E-2,29[&rate=5.420494136272732E-4]:5.432465195173E-1)[&rate=5.420494136272732E-4]:1.978182063116E-1)[&rate=5.420494136272732E-4]:1.723746229139E0,52[&rate=5.420494136272732E-4]:5.676405080784E-1)[&rate=5.420494136272732E-4]:1.358543440869E-1)[&rate=5.420494136272732E-4]:5.921006080685E-2)[&rate=5.420494136272732E-4]:1.717799671659E-1)[&rate=5.420494136272732E-4]:2.476331530966E-1)[&rate=5.420494136272732E-4]:2.197059324567E-1)[&rate=5.420494136272732E-4]:1.534374911626E-1)[&rate=5.420494136272732E-4]:2.681355750746E-1,32[&rate=5.420494136272732E-4]:5.498985667652E-3)[&rate=5.420494136272732E-4]:8.48411642225E-3)[&rate=5.420494136272732E-4]:3.242224859784E-2,((66[&rate=5.420494136272732E-4]:6.139380732363E-1,((67[&rate=5.420494136272732E-4]:3.843124630079E-1,(122[&rate=5.420494136272732E-4]:2.657281202811E-1,(124[&rate=5.420494136272732E-4]:1.119699731078E-1,123[&rate=5.420494136272732E-4]:1.147022135449E-1)[&rate=5.420494136272732E-4]:1.510259067362E-1)[&rate=5.420494136272732E-4]:6.198568930674E-1)[&rate=5.420494136272732E-4]:8.236665870072E-2,(126[&rate=5.420494136272732E-4]:1.027112094553E0,((120[&rate=5.420494136272732E-4]:9.641226420033E-1,((138[&rate=5.420494136272732E-4]:1.774269916425E-1,136[&rate=5.420494136272732E-4]:4.592014232733E-2)[&rate=5.420494136272732E-4]:5.971815066402E-1,135[&rate=5.420494136272732E-4]:5.746084982827E-1)[&rate=5.420494136272732E-4]:1.374593492001E-1)[&rate=5.420494136272732E-4]:1.444690715176E-1,119[&rate=5.420494136272732E-4]:1.20448212448E0)[&rate=5.420494136272732E-4]:6.083324927169E-1)[&rate=5.420494136272732E-4]:6.867412168406E-1)[&rate=5.420494136272732E-4]:1.472589515278E-1)[&rate=5.420494136272732E-4]:2.986869674021E-1,33[&rate=5.420494136272732E-4]:3.317298584397E-2)[&rate=5.420494136272732E-4]:1.871181689848E-2);
tree STATE_88200000 [&joint=-20933.443008619077,lnP=-20933.443008619077] = [&R] ((32[&rate=5.961291409915558E-4]:2.833844222741E-3,((((35[&rate=5.961291409915558E-4]:7.636396401833E-2,((121[&rate=5.961291409915558E-4]:1.831043126128E0,127[&rate=5.961291409915558E-4]:2.272139016539E0)[&rate=5.961291409915558E-4]:2.563263592528E-1,36[&rate=5.961291409915558E-4]:7.917430586316E-3)[&rate=5.961291409915558E-4]:1.150218758978E-1)[&rate=5.961291409915558E-4]:3.835866717853E-1,((45[&rate=5.961291409915558E-4]:6.688860156427E-1,(((46[&rate=5.961291409915558E-4]:4.435780330289E-1,43[&rate=5.961291409915558E-4]:4.435780330289E-1)[&rate=5.961291409915558E-4]:5.201468783136E-2,((41[&rate=5.961291409915558E-4]:3.79026158713E-1,42[&rate=5.961291409915558E-4]:3.844906395873E-1)[&rate=5.961291409915558E-4]:2.857599335008E-2,48[&rate=5.961291409915558E-4]:4.513179990576E-1)[&rate=5.961291409915558E-4]:3.334576005413E-2)[&rate=5.961291409915558E-4]:1.168158477335E-1,((51[&rate=5.961291409915558E-4]:4.289650443149E-1,(44[&rate=5.961291409915558E-4]:5.231413376957E-3,47[&rate=5.961291409915558E-4]:1.069589425121E-2)[&rate=5.961291409915558E-4]:4.455915544352E-1)[&rate=5.961291409915558E-4]:9.066625960361E-2,(49[&rate=5.961291409915558E-4]:4.210683322153E-1,50[&rate=5.961291409915558E-4]:4.210683322153E-1)[&rate=5.961291409915558E-4]:9.309849082899E-2)[&rate=5.961291409915558E-4]:6.545486030375E-2)[&rate=5.961291409915558E-4]:6.467416836036E-2)[&rate=5.961291409915558E-4]:1.351206950597E-1,((((132[&rate=5.961291409915558E-4]:2.451491081408E-1,129[&rate=5.961291409915558E-4]:2.424093821135E-1)[&rate=5.961291409915558E-4]:3.664492903177E-2,(131[&rate=5.961291409915558E-4]:5.068201994274E-2,130[&rate=5.961291409915558E-4]:4.794229391538E-2)[&rate=5.961291409915558E-4]:2.311120172298E-1)[&rate=5.961291409915558E-4]:5.006500274017E-1,(69[&rate=5.961291409915558E-4]:8.535964139641E-1,118[&rate=5.961291409915558E-4]:8.426375098544E-1)[&rate=5.961291409915558E-4]:7.405313006248E-2)[&rate=5.961291409915558E-4]:6.121423115936E-1,(((((64[&rate=5.961291409915558E-4]:2.177078289943E-1,60[&rate=5.961291409915558E-4]:6.702289748755E-2)[&rate=5.961291409915558E-4]:8.786893371402E-2,62[&rate=5.961291409915558E-4]:3.466726531193E-1)[&rate=5.961291409915558E-4]:3.81481746041E-2,65[&rate=5.961291409915558E-4]:1.930400058057E-1)[&rate=5.961291409915558E-4]:2.785446717832E-1,(61[&rate=5.961291409915558E-4]:1.220099530295E-1,63[&rate=5.961291409915558E-4]:8.091406261842E-2)[&rate=5.961291409915558E-4]:5.413555464771E-1)[&rate=5.961291409915558E-4]:7.57089237567E-1,128[&rate=5.961291409915558E-4]:1.280728709676E0)[&rate=5.961291409915558E-4]:1.083782144369E-1)[&rate=5.961291409915558E-4]:1.882959988806E-1)[&rate=5.961291409915558E-4]:4.113148360976E-1)[&rate=5.961291409915558E-4]:2.316252888162E-1,(38[&rate=5.961291409915558E-4]:7.685600586099E-1,((146[&rate=5.961291409915558E-4]:6.842358201686E-1,(40[&rate=5.961291409915558E-4]:5.379552251328E-1,97[&rate=5.961291409915558E-4]:4.669169737666E-1)[&rate=5.961291409915558E-4]:2.606201580086E-2)[&rate=5.961291409915558E-4]:5.460871340258E-2,((((26[&rate=5.961291409915558E-4]:8.681307970855E-1,(((22[&rate=5.961291409915558E-4]:2.40489665727E-1,27[&rate=5.961291409915558E-4]:2.569280218914E-1)[&rate=5.961291409915558E-4]:3.593020818187E-1,(31[&rate=5.961291409915558E-4]:6.329174981739E-1,2[&rate=5.961291409915558E-4]:4.055202378998E-1)[&rate=5.961291409915558E-4]:2.166876991984E-2)[&rate=5.961291409915558E-4]:1.896014012472E-1,(7[&rate=5.961291409915558E-4]:2.412416211829E-1,8[&rate=5.961291409915558E-4]:2.412416211829E-1)[&rate=5.961291409915558E-4]:4.522611166511E-1)[&rate=5.961291409915558E-4]:6.777874418293E-2)[&rate=5.961291409915558E-4]:1.684559840596E0,147[&rate=5.961291409915558E-4]:4.69780240197E-1)[&rate=5.961291409915558E-4]:2.131492767581E-2,(16[&rate=5.961291409915558E-4]:2.51917471226E0,39[&rate=5.961291409915558E-4]:4.336817861431E-1)[&rate=5.961291409915558E-4]:3.633254937441E-5)[&rate=5.961291409915558E-4]:5.887438477815E-2,(((((((6[&rate=5.961291409915558E-4]:4.80730821821E-1,(15[&rate=5.961291409915558E-4]:3.232103501673E-1,10[&rate=5.961291409915558E-4]:2.848541857838E-1)[&rate=5.961291409915558E-4]:2.123149922015E-1)[&rate=5.961291409915558E-4]:1.464655474304E-1,((89[&rate=5.961291409915558E-4]:7.710883598684E-2,88[&rate=5.961291409915558E-4]:6.341020584982E-2)[&rate=5.961291409915558E-4]:2.455464242422E-1,((87[&rate=5.961291409915558E-4]:1.832020592449E-1,((91[&rate=5.961291409915558E-4]:5.823696007866E-2,90[&rate=5.961291409915558E-4]:5.823696007866E-2)[&rate=5.961291409915558E-4]:9.149900265373E-2,92[&rate=5.961291409915558E-4]:1.497359627324E-1)[&rate=5.961291409915558E-4]:4.716472664948E-2)[&rate=5.961291409915558E-4]:3.681072764245E-2,(((93[&rate=5.961291409915558E-4]:5.383660198408E-2,86[&rate=5.961291409915558E-4]:4.013797184706E-2)[&rate=5.961291409915558E-4]:3.112056944203E-2,84[&rate=5.961291409915558E-4]:7.12585412891E-2)[&rate=5.961291409915558E-4]:7.867848202165E-2,(85[&rate=5.961291409915558E-4]:5.905372725801E-2,83[&rate=5.961291409915558E-4]:5.905372725801E-2)[&rate=5.961291409915558E-4]:9.088329605274E-2)[&rate=5.961291409915558E-4]:7.007576357656E-2)[&rate=5.961291409915558E-4]:8.894384320476E-2)[&rate=5.961291409915558E-4]:8.05910972036E-1)[&rate=5.961291409915558E-4]:8.911625648258E-2,(3[&rate=5.961291409915558E-4]:6.176633303354E-1,18[&rate=5.961291409915558E-4]:7.32731823486E-1)[&rate=5.961291409915558E-4]:4.659450087808E-2)[&rate=5.961291409915558E-4]:7.123880797863E-1,(((144[&rate=5.961291409915558E-4]:1.906814962424E-1,(141[&rate=5.961291409915558E-4]:1.146153367039E-1,145[&rate=5.961291409915558E-4]:1.173550627315E-1)[&rate=5.961291409915558E-4]:7.880588556586E-2)[&rate=5.961291409915558E-4]:3.254707035587E-1,142[&rate=5.961291409915558E-4]:5.21631651856E-1)[&rate=5.961291409915558E-4]:8.839180354481E-1,((102[&rate=5.961291409915558E-4]:3.072238448054E-2,(((140[&rate=5.961291409915558E-4]:6.523870143071E-1,11[&rate=5.961291409915558E-4]:6.715650964988E-1)[&rate=5.961291409915558E-4]:5.23084992834E-2,((20[&rate=5.961291409915558E-4]:4.023139307783E-1,25[&rate=5.961291409915558E-4]:4.214920129701E-1)[&rate=5.961291409915558E-4]:1.273227969641E-1,23[&rate=5.961291409915558E-4]:5.378559058245E-1)[&rate=5.961291409915558E-4]:2.709491968069E-1)[&rate=5.961291409915558E-4]:3.308037409802E-1,(24[&rate=5.961291409915558E-4]:8.383813810237E-1,(1[&rate=5.961291409915558E-4]:2.389725527553E-2,(28[&rate=5.961291409915558E-4]:4.360253991607E-1,21[&rate=5.961291409915558E-4]:4.113678649142E-1)[&rate=5.961291409915558E-4]:3.741732259778E-1)[&rate=5.961291409915558E-4]:3.36622079399E-2)[&rate=5.961291409915558E-4]:3.121863666977E-1)[&rate=5.961291409915558E-4]:4.179847237558E-2)[&rate=5.961291409915558E-4]:9.832526509607E-2,(((((117[&rate=5.961291409915558E-4]:2.968230288706E-1,9[&rate=5.961291409915558E-4]:2.858641247609E-1)[&rate=5.961291409915558E-4]:2.0073951017E-1,113[&rate=5.961291409915558E-4]:4.94822813013E-1)[&rate=5.961291409915558E-4]:2.253763400149E-2,(30[&rate=5.961291409915558E-4]:4.034292151969E-1,4[&rate=5.961291409915558E-4]:2.308264754709E-1)[&rate=5.961291409915558E-4]:2.289997249683E-1)[&rate=5.961291409915558E-4]:2.357489052523E-1,((17[&rate=5.961291409915558E-4]:4.578572149685E-1,14[&rate=5.961291409915558E-4]:4.195010505848E-1)[&rate=5.961291409915558E-4]:2.623390396025E-1,(110[&rate=5.961291409915558E-4]:2.136855410378E-1,105[&rate=5.961291409915558E-4]:1.917677328187E-1)[&rate=5.961291409915558E-4]:4.626750970948E-1)[&rate=5.961291409915558E-4]:7.126926207944E-2)[&rate=5.961291409915558E-4]:3.183936696458E-1,(((115[&rate=5.961291409915558E-4]:5.692514946323E-1,(19[&rate=5.961291409915558E-4]:4.636499816965E-1,13[&rate=5.961291409915558E-4]:4.252938173128E-1)[&rate=5.961291409915558E-4]:2.261494581413E-1)[&rate=5.961291409915558E-4]:1.069372141593E-1,((109[&rate=5.961291409915558E-4]:6.395907847368E-1,(114[&rate=5.961291409915558E-4]:2.296903696135E-1,112[&rate=5.961291409915558E-4]:3.118821504354E-1)[&rate=5.961291409915558E-4]:3.304483603288E-1)[&rate=5.961291409915558E-4]:2.401007158715E-2,(107[&rate=5.961291409915558E-4]:2.715189838205E-1,108[&rate=5.961291409915558E-4]:2.687792577931E-1)[&rate=5.961291409915558E-4]:3.729037903117E-1)[&rate=5.961291409915558E-4]:9.203990726211E-2)[&rate=5.961291409915558E-4]:1.03672521934E-1,((148[&rate=5.961291409915558E-4]:2.773386314838E-1,143[&rate=5.961291409915558E-4]:2.745989054564E-1)[&rate=5.961291409915558E-4]:4.46965831598E-1,((((106[&rate=5.961291409915558E-4]:8.067853503582E-2,104[&rate=5.961291409915558E-4]:8.067853503582E-2)[&rate=5.961291409915558E-4]:2.36203669056E-1,111[&rate=5.961291409915558E-4]:3.333205602562E-1)[&rate=5.961291409915558E-4]:7.470118864028E-2,139[&rate=5.961291409915558E-4]:5.833642146498E-1)[&rate=5.961291409915558E-4]:2.849863494675E-1,116[&rate=5.961291409915558E-4]:6.162957695968E-1)[&rate=5.961291409915558E-4]:6.965252910129E-2)[&rate=5.961291409915558E-4]:9.391293202747E-2)[&rate=5.961291409915558E-4]:2.094500103651E-1)[&rate=5.961291409915558E-4]:1.315172304036E-1)[&rate=5.961291409915558E-4]:2.992669526164E-2)[&rate=5.961291409915558E-4]:2.20411292189E-1)[&rate=5.961291409915558E-4]:4.497094342688E-1,101[&rate=5.961291409915558E-4]:8.236156192411E-1)[&rate=5.961291409915558E-4]:5.572081237989E-1,(95[&rate=5.961291409915558E-4]:4.863788990297E-1,(100[&rate=5.961291409915558E-4]:1.439894047902E-1,94[&rate=5.961291409915558E-4]:1.439894047902E-1)[&rate=5.961291409915558E-4]:2.576900406874E-1)[&rate=5.961291409915558E-4]:6.062494731155E-2)[&rate=5.961291409915558E-4]:2.074067281457E-2,((96[&rate=5.961291409915558E-4]:4.748003693989E-1,99[&rate=5.961291409915558E-4]:5.103194950818E-1)[&rate=5.961291409915558E-4]:3.376018244954E-2,98[&rate=5.961291409915558E-4]:5.222217540341E-1)[&rate=5.961291409915558E-4]:3.459380337301E-2)[&rate=5.961291409915558E-4]:6.419224660981E-2)[&rate=5.961291409915558E-4]:1.260334508656E-1)[&rate=5.961291409915558E-4]:2.182401152027E-1)[&rate=5.961291409915558E-4]:5.253813125254E-1)[&rate=5.961291409915558E-4]:1.804757841588E-1,34[&rate=5.961291409915558E-4]:9.038010148552E-3)[&rate=5.961291409915558E-4]:1.571364229328E-2)[&rate=5.961291409915558E-4]:8.341526627826E-2,(33[&rate=5.961291409915558E-4]:6.601620933698E-2,(((126[&rate=5.961291409915558E-4]:1.76011948698E0,((((124[&rate=5.961291409915558E-4]:6.678657019455E-2,123[&rate=5.961291409915558E-4]:6.951881063167E-2)[&rate=5.961291409915558E-4]:3.515631026394E-1,122[&rate=5.961291409915558E-4]:4.210819132711E-1)[&rate=5.961291409915558E-4]:3.78890759432E-1,67[&rate=5.961291409915558E-4]:2.987001223624E-1)[&rate=5.961291409915558E-4]:1.470549872538E-1,66[&rate=5.961291409915558E-4]:4.457551096162E-1)[&rate=5.961291409915558E-4]:6.719018767866E-2)[&rate=5.961291409915558E-4]:1.147597799982E-2,((((138[&rate=5.961291409915558E-4]:2.122321459547E-1,136[&rate=5.961291409915558E-4]:8.072529663954E-2)[&rate=5.961291409915558E-4]:4.804510610408E-1,135[&rate=5.961291409915558E-4]:4.926832069955E-1)[&rate=5.961291409915558E-4]:3.965307322942E-1,119[&rate=5.961291409915558E-4]:1.237159144769E0)[&rate=5.961291409915558E-4]:1.202366506261E-3,120[&rate=5.961291409915558E-4]:1.142471100316E0)[&rate=5.961291409915558E-4]:1.318936476348E0)[&rate=5.961291409915558E-4]:2.078780398503E-1,(((((56[&rate=5.961291409915558E-4]:2.645205347042E-1,55[&rate=5.961291409915558E-4]:2.645205347042E-1)[&rate=5.961291409915558E-4]:3.505100168501E-2,(54[&rate=5.961291409915558E-4]:2.65915285173E-1,((37[&rate=5.961291409915558E-4]:3.135854951525E-1,59[&rate=5.961291409915558E-4]:2.753341290323E-1)[&rate=5.961291409915558E-4]:2.569690397394E-2,58[&rate=5.961291409915558E-4]:3.201567160664E-1)[&rate=5.961291409915558E-4]:3.135618286937E-3)[&rate=5.961291409915558E-4]:3.601606407623E-3)[&rate=5.961291409915558E-4]:2.085166412476E-2,57[&rate=5.961291409915558E-4]:3.313521622627E-1)[&rate=5.961291409915558E-4]:4.199331027111E-1,68[&rate=5.961291409915558E-4]:6.993726966677E-1)[&rate=5.961291409915558E-4]:4.097162853128E-1,(125[&rate=5.961291409915558E-4]:6.413772394694E-1,(((53[&rate=5.961291409915558E-4]:5.832354100974E-1,((((76[&rate=5.961291409915558E-4]:6.479873474337E-1,70[&rate=5.961291409915558E-4]:6.096311830502E-1)[&rate=5.961291409915558E-4]:3.430092580366E-2,74[&rate=5.961291409915558E-4]:6.822882732373E-1)[&rate=5.961291409915558E-4]:3.638430003775E-2,75[&rate=5.961291409915558E-4]:7.186725732751E-1)[&rate=5.961291409915558E-4]:1.479927354943E-1,(((80[&rate=5.961291409915558E-4]:6.848817666786E-2,81[&rate=5.961291409915558E-4]:6.848817666786E-2)[&rate=5.961291409915558E-4]:3.797294459553E-1,(82[&rate=5.961291409915558E-4]:3.110339531006E-1,((78[&rate=5.961291409915558E-4]:3.882303550751E-2,72[&rate=5.961291409915558E-4]:1.69052272882E-2)[&rate=5.961291409915558E-4]:6.149733884173E-2,79[&rate=5.961291409915558E-4]:1.003203743492E-1)[&rate=5.961291409915558E-4]:2.024944006693E-1)[&rate=5.961291409915558E-4]:1.536220256869E-1)[&rate=5.961291409915558E-4]:1.397805526727E-2,(71[&rate=5.961291409915558E-4]:3.511612905305E-1,(77[&rate=5.961291409915558E-4]:4.098973529923E-1,73[&rate=5.961291409915558E-4]:4.15376805047E-1)[&rate=5.961291409915558E-4]:4.277636168356E-3)[&rate=5.961291409915558E-4]:9.185630516812E-2)[&rate=5.961291409915558E-4]:3.551545623858E-1)[&rate=5.961291409915558E-4]:4.630331599402E-1)[&rate=5.961291409915558E-4]:2.819448284973E-2,((134[&rate=5.961291409915558E-4]:3.526756704211E-1,133[&rate=5.961291409915558E-4]:3.828126567222E-1)[&rate=5.961291409915558E-4]:6.835784092184E-2,137[&rate=5.961291409915558E-4]:4.922663880551E-1)[&rate=5.961291409915558E-4]:9.423388922713E-1)[&rate=5.961291409915558E-4]:6.998825903684E-2,(52[&rate=5.961291409915558E-4]:6.369205008291E-1,(103[&rate=5.961291409915558E-4]:6.106952419742E-1,((12[&rate=5.961291409915558E-4]:1.861088105512E-1,5[&rate=5.961291409915558E-4]:1.477526461677E-1)[&rate=5.961291409915558E-4]:3.059972441799E-1,29[&rate=5.961291409915558E-4]:5.989553697996E-1)[&rate=5.961291409915558E-4]:2.446165845034E-1)[&rate=5.961291409915558E-4]:1.690518993416E0)[&rate=5.961291409915558E-4]:5.269437246631E-2)[&rate=5.961291409915558E-4]:1.703416011466E-1)[&rate=5.961291409915558E-4]:6.343784091779E-1)[&rate=5.961291409915558E-4]:1.709309709367E-1)[&rate=5.961291409915558E-4]:2.131689489865E-1)[&rate=5.961291409915558E-4]:2.571235321874E-2);
tree STATE_88290000 [&joint=-20975.045689518283,lnP=-20975.045689518283] = [&R] (((34[&rate=5.57516711230443E-4]:5.268695363845E-2,((((66[&rate=5.57516711230443E-4]:2.489089003745E-1,((119[&rate=5.57516711230443E-4]:1.882743999017E0,126[&rate=5.57516711230443E-4]:1.097041476373E0)[&rate=5.57516711230443E-4]:1.016845653433E-2,(((138[&rate=5.57516711230443E-4]:2.129706337369E-1,136[&rate=5.57516711230443E-4]:8.14637844217E-2)[&rate=5.57516711230443E-4]:5.795953532365E-1,135[&rate=5.57516711230443E-4]:5.925659869733E-1)[&rate=5.57516711230443E-4]:4.483637928869E-1,120[&rate=5.57516711230443E-4]:1.292984574381E0)[&rate=5.57516711230443E-4]:5.040374702114E-1)[&rate=5.57516711230443E-4]:3.888731571523E-1)[&rate=5.57516711230443E-4]:1.448407881761E-1,(67[&rate=5.57516711230443E-4]:1.951447238255E-1,((123[&rate=5.57516711230443E-4]:1.81503171656E-1,124[&rate=5.57516711230443E-4]:1.787709312189E-1)[&rate=5.57516711230443E-4]:1.699910904266E-1,122[&rate=5.57516711230443E-4]:3.514942620826E-1)[&rate=5.57516711230443E-4]:3.449230120836E-1)[&rate=5.57516711230443E-4]:1.986049647251E-1)[&rate=5.57516711230443E-4]:2.829025009507E-1,(((35[&rate=5.57516711230443E-4]:4.982063975597E-2,36[&rate=5.57516711230443E-4]:9.639598222173E-2)[&rate=5.57516711230443E-4]:1.863117554449E-1,(((69[&rate=5.57516711230443E-4]:6.591583927316E-1,(118[&rate=5.57516711230443E-4]:5.684027977234E-1,(131[&rate=5.57516711230443E-4]:2.482153440742E-1,(129[&rate=5.57516711230443E-4]:2.008450504303E-1,(130[&rate=5.57516711230443E-4]:1.170358614858E-1,132[&rate=5.57516711230443E-4]:1.197755875132E-1)[&rate=5.57516711230443E-4]:8.38091889445E-2)[&rate=5.57516711230443E-4]:4.46305676165E-2)[&rate=5.57516711230443E-4]:1.859408783066E-1)[&rate=5.57516711230443E-4]:7.979669089854E-2)[&rate=5.57516711230443E-4]:1.186653859349E0,((45[&rate=5.57516711230443E-4]:6.008338666521E-1,(((49[&rate=5.57516711230443E-4]:4.863217956421E-1,50[&rate=5.57516711230443E-4]:4.863217956421E-1)[&rate=5.57516711230443E-4]:5.108683129286E-2,(51[&rate=5.57516711230443E-4]:5.140904083447E-1,((((42[&rate=5.57516711230443E-4]:1.905600964867E-1,48[&rate=5.57516711230443E-4]:2.288114626069E-1)[&rate=5.57516711230443E-4]:4.501193935194E-2,41[&rate=5.57516711230443E-4]:2.301075549644E-1)[&rate=5.57516711230443E-4]:1.79933893373E-2,46[&rate=5.57516711230443E-4]:3.027457530446E-1)[&rate=5.57516711230443E-4]:1.473261506282E-2,43[&rate=5.57516711230443E-4]:3.174783681075E-1)[&rate=5.57516711230443E-4]:2.239344446087E-1)[&rate=5.57516711230443E-4]:2.878269946453E-2)[&rate=5.57516711230443E-4]:2.904934499371E-2,(47[&rate=5.57516711230443E-4]:1.928487424312E-1,44[&rate=5.57516711230443E-4]:1.873842615569E-1)[&rate=5.57516711230443E-4]:4.063961147432E-1)[&rate=5.57516711230443E-4]:9.785730789135E-3)[&rate=5.57516711230443E-4]:3.018551149914E-1,(128[&rate=5.57516711230443E-4]:1.210952380295E0,((65[&rate=5.57516711230443E-4]:1.519753337464E-1,((64[&rate=5.57516711230443E-4]:2.095574579325E-1,62[&rate=5.57516711230443E-4]:2.506533483435E-1)[&rate=5.57516711230443E-4]:8.492655430405E-2,60[&rate=5.57516711230443E-4]:1.437990807298E-1)[&rate=5.57516711230443E-4]:8.176253016609E-3)[&rate=5.57516711230443E-4]:1.650354324176E-1,(61[&rate=5.57516711230443E-4]:8.315237286004E-2,63[&rate=5.57516711230443E-4]:4.205648244899E-2)[&rate=5.57516711230443E-4]:4.256392152217E-1)[&rate=5.57516711230443E-4]:8.418868196107E-1)[&rate=5.57516711230443E-4]:4.651328136396E-1)[&rate=5.57516711230443E-4]:1.904212663846E-2)[&rate=5.57516711230443E-4]:4.041340601285E-2,(121[&rate=5.57516711230443E-4]:2.097866435666E0,127[&rate=5.57516711230443E-4]:2.538962326077E0)[&rate=5.57516711230443E-4]:2.349345648926E-1)[&rate=5.57516711230443E-4]:2.935879190242E-2)[&rate=5.57516711230443E-4]:1.997738702203E-1,(38[&rate=5.57516711230443E-4]:6.466950016426E-1,((97[&rate=5.57516711230443E-4]:4.87255881724E-1,147[&rate=5.57516711230443E-4]:6.156711822705E-1)[&rate=5.57516711230443E-4]:3.563537882006E-2,((40[&rate=5.57516711230443E-4]:5.630485207308E-1,(((99[&rate=5.57516711230443E-4]:5.099442239745E-1,96[&rate=5.57516711230443E-4]:4.744250982916E-1)[&rate=5.57516711230443E-4]:1.691007013748E-1,(98[&rate=5.57516711230443E-4]:6.475850423501E-1,(95[&rate=5.57516711230443E-4]:5.827281542137E-1,(100[&rate=5.57516711230443E-4]:3.200069183996E-1,94[&rate=5.57516711230443E-4]:3.200069183996E-1)[&rate=5.57516711230443E-4]:1.780217822621E-1)[&rate=5.57516711230443E-4]:7.57858498851E-2)[&rate=5.57516711230443E-4]:9.601959501991E-3)[&rate=5.57516711230443E-4]:2.78644998772E-2,39[&rate=5.57516711230443E-4]:5.56636201183E-1)[&rate=5.57516711230443E-4]:6.412319547779E-3)[&rate=5.57516711230443E-4]:1.895027209454E-2,((((((((15[&rate=5.57516711230443E-4]:2.806187390379E-1,10[&rate=5.57516711230443E-4]:2.422625746544E-1)[&rate=5.57516711230443E-4]:3.745758582276E-1,6[&rate=5.57516711230443E-4]:6.004000767177E-1)[&rate=5.57516711230443E-4]:1.166288854324E-1,(3[&rate=5.57516711230443E-4]:3.766776027179E-1,18[&rate=5.57516711230443E-4]:4.917460958685E-1)[&rate=5.57516711230443E-4]:2.882965649117E-1)[&rate=5.57516711230443E-4]:4.363725896612E-2,(((((85[&rate=5.57516711230443E-4]:8.599744548105E-2,84[&rate=5.57516711230443E-4]:8.599744548105E-2)[&rate=5.57516711230443E-4]:9.120178337978E-3,93[&rate=5.57516711230443E-4]:1.08816253956E-1)[&rate=5.57516711230443E-4]:4.159194090211E-2,(86[&rate=5.57516711230443E-4]:1.246160253746E-1,83[&rate=5.57516711230443E-4]:1.246160253746E-1)[&rate=5.57516711230443E-4]:1.209353934656E-2)[&rate=5.57516711230443E-4]:9.019243255981E-3,((90[&rate=5.57516711230443E-4]:1.973174115292E-2,91[&rate=5.57516711230443E-4]:1.973174115292E-2)[&rate=5.57516711230443E-4]:4.286729286462E-2,92[&rate=5.57516711230443E-4]:6.259903401754E-2)[&rate=5.57516711230443E-4]:9.682840409659E-2)[&rate=5.57516711230443E-4]:1.065576611419E-1,((89[&rate=5.57516711230443E-4]:7.527627686106E-2,88[&rate=5.57516711230443E-4]:6.157764672404E-2)[&rate=5.57516711230443E-4]:1.711920073423E-1,87[&rate=5.57516711230443E-4]:2.327696540664E-1)[&rate=5.57516711230443E-4]:1.951681505266E-2)[&rate=5.57516711230443E-4]:9.960509848739E-1)[&rate=5.57516711230443E-4]:8.167173649807E-1,((((((((30[&rate=5.57516711230443E-4]:2.607468737017E-1,4[&rate=5.57516711230443E-4]:8.814413397566E-2)[&rate=5.57516711230443E-4]:1.687668996945E-1,9[&rate=5.57516711230443E-4]:3.062261021633E-1)[&rate=5.57516711230443E-4]:2.439133305825E-1,(17[&rate=5.57516711230443E-4]:3.870228967519E-1,14[&rate=5.57516711230443E-4]:3.486667323682E-1)[&rate=5.57516711230443E-4]:2.096918784596E-1)[&rate=5.57516711230443E-4]:1.225706566372E-1,((105[&rate=5.57516711230443E-4]:3.394164101985E-1,110[&rate=5.57516711230443E-4]:3.613342184176E-1)[&rate=5.57516711230443E-4]:1.691121688154E-1,117[&rate=5.57516711230443E-4]:5.386655653153E-1)[&rate=5.57516711230443E-4]:1.450034281773E-1)[&rate=5.57516711230443E-4]:1.714436606834E-1,113[&rate=5.57516711230443E-4]:8.523729281484E-1)[&rate=5.57516711230443E-4]:5.619602399371E-1,((((19[&rate=5.57516711230443E-4]:4.757956749661E-1,13[&rate=5.57516711230443E-4]:4.374395105824E-1)[&rate=5.57516711230443E-4]:3.869877620544E-1,((108[&rate=5.57516711230443E-4]:4.377448381312E-1,107[&rate=5.57516711230443E-4]:4.404845641586E-1)[&rate=5.57516711230443E-4]:1.542053549479E-2,(109[&rate=5.57516711230443E-4]:4.295673734448E-1,(114[&rate=5.57516711230443E-4]:3.159979423743E-1,112[&rate=5.57516711230443E-4]:3.981897231962E-1)[&rate=5.57516711230443E-4]:3.411737627595E-2)[&rate=5.57516711230443E-4]:4.55158084003E-2)[&rate=5.57516711230443E-4]:3.466043647644E-1)[&rate=5.57516711230443E-4]:2.152240537833E-2,115[&rate=5.57516711230443E-4]:7.637578971933E-1)[&rate=5.57516711230443E-4]:1.115340274387E-1,(((111[&rate=5.57516711230443E-4]:6.004926702462E-1,139[&rate=5.57516711230443E-4]:7.758351359996E-1)[&rate=5.57516711230443E-4]:1.247545945103E-1,(104[&rate=5.57516711230443E-4]:3.976484124412E-1,106[&rate=5.57516711230443E-4]:3.976484124412E-1)[&rate=5.57516711230443E-4]:3.11160496151E-1)[&rate=5.57516711230443E-4]:8.256983356891E-2,((148[&rate=5.57516711230443E-4]:3.862465769406E-1,143[&rate=5.57516711230443E-4]:3.835068509133E-1)[&rate=5.57516711230443E-4]:3.594647934788E-1,116[&rate=5.57516711230443E-4]:7.073552060357E-1)[&rate=5.57516711230443E-4]:2.374956352257E-2)[&rate=5.57516711230443E-4]:1.441871550736E-1)[&rate=5.57516711230443E-4]:4.568494626317E-1)[&rate=5.57516711230443E-4]:1.690885620753E-2,((145[&rate=5.57516711230443E-4]:1.497322221324E-1,(144[&rate=5.57516711230443E-4]:7.234353966548E-2,141[&rate=5.57516711230443E-4]:7.508326569284E-2)[&rate=5.57516711230443E-4]:7.190923041196E-2)[&rate=5.57516711230443E-4]:8.409317415334E-2,142[&rate=5.57516711230443E-4]:2.338253962857E-1)[&rate=5.57516711230443E-4]:1.370019367734E0)[&rate=5.57516711230443E-4]:2.881675562404E-2,((102[&rate=5.57516711230443E-4]:3.609511082524E-1,((1[&rate=5.57516711230443E-4]:1.148304795181E-1,(21[&rate=5.57516711230443E-4]:6.718914375652E-1,28[&rate=5.57516711230443E-4]:6.965489718116E-1)[&rate=5.57516711230443E-4]:2.045828775695E-1)[&rate=5.57516711230443E-4]:1.412832744527E-1,24[&rate=5.57516711230443E-4]:1.036935671779E0)[&rate=5.57516711230443E-4]:4.856592720897E-1)[&rate=5.57516711230443E-4]:9.609656207677E-3,((140[&rate=5.57516711230443E-4]:3.855608084123E-1,11[&rate=5.57516711230443E-4]:4.047388906041E-1)[&rate=5.57516711230443E-4]:2.546732639846E-1,((20[&rate=5.57516711230443E-4]:3.458552092187E-1,25[&rate=5.57516711230443E-4]:3.650332914104E-1)[&rate=5.57516711230443E-4]:1.089864501591E-1,23[&rate=5.57516711230443E-4]:4.630608374598E-1)[&rate=5.57516711230443E-4]:2.812828239781E-1)[&rate=5.57516711230443E-4]:7.769020345289E-1)[&rate=5.57516711230443E-4]:1.552541271742E-2)[&rate=5.57516711230443E-4]:1.419823404262E-1)[&rate=5.57516711230443E-4]:4.119837155667E-1,101[&rate=5.57516711230443E-4]:9.345727811155E-1)[&rate=5.57516711230443E-4]:5.844117906279E-1,(146[&rate=5.57516711230443E-4]:6.632318010275E-1,16[&rate=5.57516711230443E-4]:2.62850614791E0)[&rate=5.57516711230443E-4]:2.807190957111E-3)[&rate=5.57516711230443E-4]:1.477032219378E-2,(2[&rate=5.57516711230443E-4]:6.949477486342E-1,((31[&rate=5.57516711230443E-4]:7.818412678857E-1,(26[&rate=5.57516711230443E-4]:6.333669131775E-1,(7[&rate=5.57516711230443E-4]:3.925998512941E-1,8[&rate=5.57516711230443E-4]:3.925998512941E-1)[&rate=5.57516711230443E-4]:1.339177468148E-1)[&rate=5.57516711230443E-4]:1.046387382698E-1)[&rate=5.57516711230443E-4]:4.70554572362E-2,(22[&rate=5.57516711230443E-4]:3.095443060882E-1,27[&rate=5.57516711230443E-4]:3.259826622526E-1)[&rate=5.57516711230443E-4]:4.645578984857E-1)[&rate=5.57516711230443E-4]:9.34482837863E-2)[&rate=5.57516711230443E-4]:1.822368789139E0)[&rate=5.57516711230443E-4]:2.140805788186E-2)[&rate=5.57516711230443E-4]:1.193071908493E-2)[&rate=5.57516711230443E-4]:1.210715006614E-1)[&rate=5.57516711230443E-4]:3.91576710294E-1)[&rate=5.57516711230443E-4]:2.407459240802E-1)[&rate=5.57516711230443E-4]:2.076832474988E-1,(((((103[&rate=5.57516711230443E-4]:3.276118303012E-1,((12[&rate=5.57516711230443E-4]:7.797596610328E-2,5[&rate=5.57516711230443E-4]:3.961980171982E-2)[&rate=5.57516711230443E-4]:2.151393989275E-1,29[&rate=5.57516711230443E-4]:3.999646800993E-1)[&rate=5.57516711230443E-4]:1.605238625307E-1)[&rate=5.57516711230443E-4]:1.766062608719E0,52[&rate=5.57516711230443E-4]:4.293807044589E-1)[&rate=5.57516711230443E-4]:3.693208582523E-1,((((74[&rate=5.57516711230443E-4]:3.628625116471E-1,(76[&rate=5.57516711230443E-4]:3.330002711992E-1,70[&rate=5.57516711230443E-4]:2.946441068157E-1)[&rate=5.57516711230443E-4]:2.986224044787E-2)[&rate=5.57516711230443E-4]:1.681206491206E-1,75[&rate=5.57516711230443E-4]:5.309831607677E-1)[&rate=5.57516711230443E-4]:2.3573797916E-1,(((73[&rate=5.57516711230443E-4]:4.194460164387E-1,((79[&rate=5.57516711230443E-4]:1.197408260397E-1,82[&rate=5.57516711230443E-4]:1.279600041218E-1)[&rate=5.57516711230443E-4]:1.437047283108E-1,(78[&rate=5.57516711230443E-4]:1.005451236779E-1,72[&rate=5.57516711230443E-4]:7.862731545859E-2)[&rate=5.57516711230443E-4]:1.629004306726E-1)[&rate=5.57516711230443E-4]:1.149045716773E-1)[&rate=5.57516711230443E-4]:1.755477549908E-1,((80[&rate=5.57516711230443E-4]:2.034068548751E-1,81[&rate=5.57516711230443E-4]:2.034068548751E-1)[&rate=5.57516711230443E-4]:2.61407966628E-1,77[&rate=5.57516711230443E-4]:5.086504379415E-1)[&rate=5.57516711230443E-4]:8.086388143323E-2)[&rate=5.57516711230443E-4]:1.637169277003E-2,71[&rate=5.57516711230443E-4]:5.428723135147E-1)[&rate=5.57516711230443E-4]:1.553556757282E-1)[&rate=5.57516711230443E-4]:7.53189443598E-1,(53[&rate=5.57516711230443E-4]:5.717916493617E-1,((133[&rate=5.57516711230443E-4]:3.751670117487E-1,134[&rate=5.57516711230443E-4]:3.450300254476E-1)[&rate=5.57516711230443E-4]:1.351232779198E-2,137[&rate=5.57516711230443E-4]:4.297752299518E-1)[&rate=5.57516711230443E-4]:9.651918067892E-1)[&rate=5.57516711230443E-4]:2.016558755518E-1)[&rate=5.57516711230443E-4]:1.705731648635E-2)[&rate=5.57516711230443E-4]:3.687668861004E-1,125[&rate=5.57516711230443E-4]:9.48889213839E-1)[&rate=5.57516711230443E-4]:4.251898542725E-1,((((57[&rate=5.57516711230443E-4]:3.276866739362E-1,((54[&rate=5.57516711230443E-4]:4.305458030349E-3,37[&rate=5.57516711230443E-4]:8.080819027079E-2)[&rate=5.57516711230443E-4]:2.358384228554E-1,58[&rate=5.57516711230443E-4]:2.975209300661E-1)[&rate=5.57516711230443E-4]:4.655918649304E-2)[&rate=5.57516711230443E-4]:2.797451735848E-2,(56[&rate=5.57516711230443E-4]:1.685238778676E-1,55[&rate=5.57516711230443E-4]:1.685238778676E-1)[&rate=5.57516711230443E-4]:1.762083516783E-1)[&rate=5.57516711230443E-4]:5.873491555982E-2,59[&rate=5.57516711230443E-4]:4.116638664174E-1)[&rate=5.57516711230443E-4]:3.595007496151E-2,68[&rate=5.57516711230443E-4]:3.984336135099E-1)[&rate=5.57516711230443E-4]:8.089787879349E-1)[&rate=5.57516711230443E-4]:2.246436733277E-1)[&rate=5.57516711230443E-4]:3.136521526835E-2)[&rate=5.57516711230443E-4]:7.759655399945E-2,33[&rate=5.57516711230443E-4]:1.138451514735E-1)[&rate=5.57516711230443E-4]:1.150519021012E-1,32[&rate=5.57516711230443E-4]:2.2341760152E-1);
tree STATE_88380000 [&joint=-20948.272562234248,lnP=-20948.272562234248] = [&R] ((34[&rate=5.75781413236611E-4]:1.250500540289E-2,(((67[&rate=5.75781413236611E-4]:2.577231685253E-1,((123[&rate=5.75781413236611E-4]:2.652150002822E-1,122[&rate=5.75781413236611E-4]:2.652150002822E-1)[&rate=5.75781413236611E-4]:6.048786838692E-3,124[&rate=5.75781413236611E-4]:2.685315466837E-1)[&rate=5.75781413236611E-4]:4.877319317452E-1)[&rate=5.75781413236611E-4]:3.197534516918E-1,(((119[&rate=5.75781413236611E-4]:1.806837491219E0,126[&rate=5.75781413236611E-4]:1.021134968575E0)[&rate=5.75781413236611E-4]:2.361670673294E-1,(120[&rate=5.75781413236611E-4]:1.713235651451E0,(135[&rate=5.75781413236611E-4]:8.02986712675E-1,(138[&rate=5.75781413236611E-4]:2.055810152091E-1,136[&rate=5.75781413236611E-4]:7.40741658939E-2)[&rate=5.75781413236611E-4]:7.974056974659E-1)[&rate=5.75781413236611E-4]:6.581941442555E-1)[&rate=5.75781413236611E-4]:2.338784961385E-1)[&rate=5.75781413236611E-4]:6.887288350387E-2,66[&rate=5.75781413236611E-4]:7.900072972344E-2)[&rate=5.75781413236611E-4]:4.984758904937E-1)[&rate=5.75781413236611E-4]:2.218579456724E-1,(((((127[&rate=5.75781413236611E-4]:2.602450449468E0,35[&rate=5.75781413236611E-4]:3.532716179648E-2)[&rate=5.75781413236611E-4]:2.558315517829E-1,(121[&rate=5.75781413236611E-4]:2.121585704562E0,36[&rate=5.75781413236611E-4]:4.213364976739E-2)[&rate=5.75781413236611E-4]:2.956004062777E-1)[&rate=5.75781413236611E-4]:5.412269194608E-2,((45[&rate=5.75781413236611E-4]:6.841955551026E-1,((46[&rate=5.75781413236611E-4]:5.389542668089E-1,(43[&rate=5.75781413236611E-4]:5.03164079831E-1,((42[&rate=5.75781413236611E-4]:2.376405298551E-1,41[&rate=5.75781413236611E-4]:2.321760489809E-1)[&rate=5.75781413236611E-4]:1.153176621235E-2,48[&rate=5.75781413236611E-4]:2.874236621877E-1)[&rate=5.75781413236611E-4]:2.048114558948E-1)[&rate=5.75781413236611E-4]:3.57901869779E-2)[&rate=5.75781413236611E-4]:5.470742611446E-2,((47[&rate=5.75781413236611E-4]:5.441212106421E-1,(50[&rate=5.75781413236611E-4]:4.916723237647E-1,49[&rate=5.75781413236611E-4]:4.916723237647E-1)[&rate=5.75781413236611E-4]:1.966200163167E-2)[&rate=5.75781413236611E-4]:2.430395637196E-2,(44[&rate=5.75781413236611E-4]:5.381388947368E-1,51[&rate=5.75781413236611E-4]:5.162809712396E-1)[&rate=5.75781413236611E-4]:2.482179140301E-2)[&rate=5.75781413236611E-4]:2.523652590933E-2)[&rate=5.75781413236611E-4]:9.873058349057E-2)[&rate=5.75781413236611E-4]:2.394172944107E-1,(((65[&rate=5.75781413236611E-4]:2.436978802347E-1,((64[&rate=5.75781413236611E-4]:2.420898411883E-1,60[&rate=5.75781413236611E-4]:9.140490968164E-2)[&rate=5.75781413236611E-4]:1.41454102553E-1,62[&rate=5.75781413236611E-4]:4.246398341524E-1)[&rate=5.75781413236611E-4]:1.083886800005E-2)[&rate=5.75781413236611E-4]:4.417654193632E-1,(61[&rate=5.75781413236611E-4]:3.158367368515E-1,63[&rate=5.75781413236611E-4]:2.747408464404E-1)[&rate=5.75781413236611E-4]:5.614073846642E-1)[&rate=5.75781413236611E-4]:7.633960232389E-1,((69[&rate=5.75781413236611E-4]:8.679984030439E-1,(((132[&rate=5.75781413236611E-4]:1.199614576675E-1,129[&rate=5.75781413236611E-4]:1.172217316401E-1)[&rate=5.75781413236611E-4]:9.242559865146E-2,(130[&rate=5.75781413236611E-4]:1.643104528517E-1,131[&rate=5.75781413236611E-4]:1.67050178879E-1)[&rate=5.75781413236611E-4]:4.533687743991E-2)[&rate=5.75781413236611E-4]:4.521152108061E-1,118[&rate=5.75781413236611E-4]:7.987488424676E-1)[&rate=5.75781413236611E-4]:5.829065646665E-2)[&rate=5.75781413236611E-4]:5.811339218266E-1,128[&rate=5.75781413236611E-4]:1.298447393364E0)[&rate=5.75781413236611E-4]:2.024667239937E-1)[&rate=5.75781413236611E-4]:1.960949444473E-1)[&rate=5.75781413236611E-4]:1.770394670085E-1)[&rate=5.75781413236611E-4]:2.018250400765E-1,(38[&rate=5.75781413236611E-4]:8.662576227375E-1,(((98[&rate=5.75781413236611E-4]:5.983422353194E-1,(100[&rate=5.75781413236611E-4]:1.934894048829E-1,95[&rate=5.75781413236611E-4]:2.781888584349E-1)[&rate=5.75781413236611E-4]:3.310823386333E-1)[&rate=5.75781413236611E-4]:6.013843165025E-2,(96[&rate=5.75781413236611E-4]:5.78627256526E-1,99[&rate=5.75781413236611E-4]:6.141463822089E-1)[&rate=5.75781413236611E-4]:6.619220825807E-2)[&rate=5.75781413236611E-4]:1.533704860813E-1,((39[&rate=5.75781413236611E-4]:4.538044699103E-1,146[&rate=5.75781413236611E-4]:5.740230491453E-1)[&rate=5.75781413236611E-4]:8.763354135374E-2,(((97[&rate=5.75781413236611E-4]:3.589217958551E-1,16[&rate=5.75781413236611E-4]:2.515452973339E0)[&rate=5.75781413236611E-4]:6.939126444132E-2,((((((((18[&rate=5.75781413236611E-4]:4.167844946725E-1,3[&rate=5.75781413236611E-4]:3.017160015219E-1)[&rate=5.75781413236611E-4]:1.565294625108E-1,(6[&rate=5.75781413236611E-4]:4.483487749189E-1,(15[&rate=5.75781413236611E-4]:2.853238066921E-1,10[&rate=5.75781413236611E-4]:2.469676423086E-1)[&rate=5.75781413236611E-4]:2.178194887746E-1)[&rate=5.75781413236611E-4]:6.195148363426E-2)[&rate=5.75781413236611E-4]:2.557218047864E-2,((89[&rate=5.75781413236611E-4]:9.989599639564E-2,88[&rate=5.75781413236611E-4]:8.619736625863E-2)[&rate=5.75781413236611E-4]:1.326808756154E-1,((((90[&rate=5.75781413236611E-4]:1.039334435095E-1,91[&rate=5.75781413236611E-4]:1.039334435095E-1)[&rate=5.75781413236611E-4]:7.447585304299E-3,92[&rate=5.75781413236611E-4]:1.113810288138E-1)[&rate=5.75781413236611E-4]:8.380090698769E-2,87[&rate=5.75781413236611E-4]:1.814833056644E-1)[&rate=5.75781413236611E-4]:2.358878462877E-2,(((93[&rate=5.75781413236611E-4]:8.98200338601E-2,84[&rate=5.75781413236611E-4]:7.612140372308E-2)[&rate=5.75781413236611E-4]:1.906318717976E-2,83[&rate=5.75781413236611E-4]:9.518459090284E-2)[&rate=5.75781413236611E-4]:7.43166675739E-2,(86[&rate=5.75781413236611E-4]:8.539755109928E-2,85[&rate=5.75781413236611E-4]:8.539755109928E-2)[&rate=5.75781413236611E-4]:8.410370737746E-2)[&rate=5.75781413236611E-4]:3.557083181647E-2)[&rate=5.75781413236611E-4]:1.380615158077E-2)[&rate=5.75781413236611E-4]:8.046654300345E-1)[&rate=5.75781413236611E-4]:9.726506536579E-1,((((144[&rate=5.75781413236611E-4]:4.386009535835E-1,145[&rate=5.75781413236611E-4]:4.440804056384E-1)[&rate=5.75781413236611E-4]:1.392235009043E-1,141[&rate=5.75781413236611E-4]:5.805641805151E-1)[&rate=5.75781413236611E-4]:1.634814875029E-1,142[&rate=5.75781413236611E-4]:7.467853940457E-1)[&rate=5.75781413236611E-4]:7.769584943639E-1,(((((117[&rate=5.75781413236611E-4]:5.771986016763E-1,(105[&rate=5.75781413236611E-4]:4.103988008697E-1,110[&rate=5.75781413236611E-4]:4.323166090888E-1)[&rate=5.75781413236611E-4]:1.366628145053E-1)[&rate=5.75781413236611E-4]:6.819140244052E-2,(17[&rate=5.75781413236611E-4]:4.187348750858E-1,14[&rate=5.75781413236611E-4]:3.803787107021E-1)[&rate=5.75781413236611E-4]:2.622715673872E-1)[&rate=5.75781413236611E-4]:1.745592102187E-3,(113[&rate=5.75781413236611E-4]:5.922129758487E-1,(9[&rate=5.75781413236611E-4]:4.608180288766E-1,(30[&rate=5.75781413236611E-4]:2.470348906298E-1,4[&rate=5.75781413236611E-4]:7.44321509038E-2)[&rate=5.75781413236611E-4]:3.370708094797E-1)[&rate=5.75781413236611E-4]:1.231757688901E-1)[&rate=5.75781413236611E-4]:5.218289434272E-2)[&rate=5.75781413236611E-4]:3.931460584366E-1,((((109[&rate=5.75781413236611E-4]:4.172116295076E-1,(114[&rate=5.75781413236611E-4]:2.915858662411E-1,112[&rate=5.75781413236611E-4]:3.73777647063E-1)[&rate=5.75781413236611E-4]:4.617370847198E-2)[&rate=5.75781413236611E-4]:1.198554532586E-1,(107[&rate=5.75781413236611E-4]:4.934400303337E-1,108[&rate=5.75781413236611E-4]:4.907003043064E-1)[&rate=5.75781413236611E-4]:2.444897024073E-2)[&rate=5.75781413236611E-4]:1.915716514675E-1,((19[&rate=5.75781413236611E-4]:4.150143579612E-1,13[&rate=5.75781413236611E-4]:3.766581935775E-1)[&rate=5.75781413236611E-4]:2.854658745088E-1,115[&rate=5.75781413236611E-4]:5.799322872645E-1)[&rate=5.75781413236611E-4]:6.925439217474E-2)[&rate=5.75781413236611E-4]:1.089899678257E-1,((((139[&rate=5.75781413236611E-4]:4.543043163814E-1,111[&rate=5.75781413236611E-4]:2.789618506281E-1)[&rate=5.75781413236611E-4]:1.426636784319E-1,(106[&rate=5.75781413236611E-4]:3.092546481085E-1,104[&rate=5.75781413236611E-4]:3.092546481085E-1)[&rate=5.75781413236611E-4]:9.593252478708E-2)[&rate=5.75781413236611E-4]:1.490965862149E-1,116[&rate=5.75781413236611E-4]:4.940097865077E-1)[&rate=5.75781413236611E-4]:1.401240326562E-1,(148[&rate=5.75781413236611E-4]:3.59072736295E-1,143[&rate=5.75781413236611E-4]:3.563330102677E-1)[&rate=5.75781413236611E-4]:3.134172472525E-1)[&rate=5.75781413236611E-4]:1.240428281011E-1)[&rate=5.75781413236611E-4]:1.971735005413E-1)[&rate=5.75781413236611E-4]:2.083820779551E-1,(102[&rate=5.75781413236611E-4]:5.23872852185E-2,(((140[&rate=5.75781413236611E-4]:4.949102086789E-1,11[&rate=5.75781413236611E-4]:5.140882908706E-1)[&rate=5.75781413236611E-4]:4.501756111613E-2,((25[&rate=5.75781413236611E-4]:4.479473813752E-1,20[&rate=5.75781413236611E-4]:4.287692991835E-1)[&rate=5.75781413236611E-4]:8.58404127682E-2,23[&rate=5.75781413236611E-4]:5.228288900338E-1)[&rate=5.75781413236611E-4]:1.212084688022E-1)[&rate=5.75781413236611E-4]:4.634975732442E-1,(24[&rate=5.75781413236611E-4]:8.764741696589E-1,(1[&rate=5.75781413236611E-4]:5.156083925118E-2,(21[&rate=5.75781413236611E-4]:5.053337412969E-1,28[&rate=5.75781413236611E-4]:5.299912755433E-1)[&rate=5.75781413236611E-4]:3.078709335708E-1)[&rate=5.75781413236611E-4]:4.409141259951E-2)[&rate=5.75781413236611E-4]:2.420196665309E-1)[&rate=5.75781413236611E-4]:9.553728464507E-2)[&rate=5.75781413236611E-4]:1.195641186251E-1)[&rate=5.75781413236611E-4]:1.052171421001E-1)[&rate=5.75781413236611E-4]:1.820394782528E-1)[&rate=5.75781413236611E-4]:4.338462933543E-1,101[&rate=5.75781413236611E-4]:8.875748654958E-1)[&rate=5.75781413236611E-4]:4.822272369832E-1,94[&rate=5.75781413236611E-4]:4.512827522282E-1)[&rate=5.75781413236611E-4]:3.594367830734E-2,40[&rate=5.75781413236611E-4]:4.325816217926E-1)[&rate=5.75781413236611E-4]:1.280586736999E-2,(2[&rate=5.75781413236611E-4]:7.719585239329E-1,((26[&rate=5.75781413236611E-4]:5.762525509102E-1,(7[&rate=5.75781413236611E-4]:1.187027709928E-1,8[&rate=5.75781413236611E-4]:1.187027709928E-1)[&rate=5.75781413236611E-4]:3.507004648489E-1)[&rate=5.75781413236611E-4]:8.181765587087E-2,((22[&rate=5.75781413236611E-4]:2.952805581329E-1,27[&rate=5.75781413236611E-4]:3.117189142973E-1)[&rate=5.75781413236611E-4]:2.922732412659E-1,31[&rate=5.75781413236611E-4]:6.423483199469E-1)[&rate=5.75781413236611E-4]:5.955750327259E-2)[&rate=5.75781413236611E-4]:2.974499609875E-1)[&rate=5.75781413236611E-4]:1.630154768059E0)[&rate=5.75781413236611E-4]:5.396382250001E-2)[&rate=5.75781413236611E-4]:5.148738021003E-3,147[&rate=5.75781413236611E-4]:5.618770988639E-1)[&rate=5.75781413236611E-4]:3.69379615805E-2)[&rate=5.75781413236611E-4]:1.419978412406E-1)[&rate=5.75781413236611E-4]:2.511277811619E-1)[&rate=5.75781413236611E-4]:2.8321426938E-1)[&rate=5.75781413236611E-4]:8.158480403813E-2,((((((76[&rate=5.75781413236611E-4]:2.862932681792E-1,(70[&rate=5.75781413236611E-4]:2.17450705339E-1,(74[&rate=5.75781413236611E-4]:2.336189263634E-1,75[&rate=5.75781413236611E-4]:2.336189263634E-1)[&rate=5.75781413236611E-4]:2.218794335901E-2)[&rate=5.75781413236611E-4]:3.048639845672E-2)[&rate=5.75781413236611E-4]:5.573033055135E-1,((73[&rate=5.75781413236611E-4]:4.755259757276E-1,(77[&rate=5.75781413236611E-4]:4.582717578638E-1,(80[&rate=5.75781413236611E-4]:3.905165953915E-2,81[&rate=5.75781413236611E-4]:3.905165953915E-2)[&rate=5.75781413236611E-4]:3.753844818863E-1)[&rate=5.75781413236611E-4]:1.177476580907E-2)[&rate=5.75781413236611E-4]:8.534777705596E-2,(((79[&rate=5.75781413236611E-4]:4.18653659136E-2,71[&rate=5.75781413236611E-4]:1.446810563957E-2)[&rate=5.75781413236611E-4]:2.978654711683E-1,(78[&rate=5.75781413236611E-4]:4.496799247835E-2,72[&rate=5.75781413236611E-4]:2.305018425903E-2)[&rate=5.75781413236611E-4]:2.947628446036E-1)[&rate=5.75781413236611E-4]:1.121254089255E-2,82[&rate=5.75781413236611E-4]:3.591625560565E-1)[&rate=5.75781413236611E-4]:1.688344843983E-1)[&rate=5.75781413236611E-4]:2.827228209091E-1)[&rate=5.75781413236611E-4]:5.151049401309E-1,53[&rate=5.75781413236611E-4]:6.122384552114E-1)[&rate=5.75781413236611E-4]:1.489182423226E-1,((103[&rate=5.75781413236611E-4]:4.574867335998E-1,((12[&rate=5.75781413236611E-4]:3.80044477768E-1,5[&rate=5.75781413236611E-4]:3.416883133845E-1)[&rate=5.75781413236611E-4]:6.3035239001E-2,29[&rate=5.75781413236611E-4]:5.499290318375E-1)[&rate=5.75781413236611E-4]:1.404344140911E-1)[&rate=5.75781413236611E-4]:1.739726897376E0,(52[&rate=5.75781413236611E-4]:3.023583711865E-1,(137[&rate=5.75781413236611E-4]:8.333507126091E-1,(133[&rate=5.75781413236611E-4]:6.041729220672E-1,134[&rate=5.75781413236611E-4]:5.74035935766E-1)[&rate=5.75781413236611E-4]:1.880819001309E-1)[&rate=5.75781413236611E-4]:2.839863246452E-1)[&rate=5.75781413236611E-4]:2.305615252281E-1)[&rate=5.75781413236611E-4]:2.364335224307E-1)[&rate=5.75781413236611E-4]:3.399226372452E-1,125[&rate=5.75781413236611E-4]:8.90696821118E-1)[&rate=5.75781413236611E-4]:2.957634845264E-1,((((55[&rate=5.75781413236611E-4]:3.564061811717E-1,56[&rate=5.75781413236611E-4]:3.564061811717E-1)[&rate=5.75781413236611E-4]:4.977253667482E-3,(((37[&rate=5.75781413236611E-4]:1.172420995877E-1,58[&rate=5.75781413236611E-4]:9.811641652758E-2)[&rate=5.75781413236611E-4]:1.936883745659E-1,57[&rate=5.75781413236611E-4]:2.754113484705E-1)[&rate=5.75781413236611E-4]:8.792139134637E-2,54[&rate=5.75781413236611E-4]:3.223491332595E-1)[&rate=5.75781413236611E-4]:8.979656771051E-3)[&rate=5.75781413236611E-4]:2.429696848419E-2,59[&rate=5.75781413236611E-4]:3.93877124635E-1)[&rate=5.75781413236611E-4]:3.019023404957E-1,68[&rate=5.75781413236611E-4]:6.465991372617E-1)[&rate=5.75781413236611E-4]:3.731945017159E-1)[&rate=5.75781413236611E-4]:1.566182484347E-1)[&rate=5.75781413236611E-4]:1.706433162494E-1)[&rate=5.75781413236611E-4]:7.618413814344E-2)[&rate=5.75781413236611E-4]:6.798674413406E-2,(33[&rate=5.75781413236611E-4]:2.711335484911E-2,32[&rate=5.75781413236611E-4]:2.163390279439E-2)[&rate=5.75781413236611E-4]:3.694003852347E-2);
tree STATE_88470000 [&joint=-20967.290987555545,lnP=-20967.290987555545] = [&R] (((34[&rate=5.180355394327525E-4]:8.83351487448E-3,(((((((133[&rate=5.180355394327525E-4]:4.331019081472E-1,137[&rate=5.180355394327525E-4]:4.741977985583E-1)[&rate=5.180355394327525E-4]:8.159465419177E-3,134[&rate=5.180355394327525E-4]:4.111243872653E-1)[&rate=5.180355394327525E-4]:1.027095313609E0,(((70[&rate=5.180355394327525E-4]:3.380215519449E-1,(74[&rate=5.180355394327525E-4]:3.670338765423E-1,76[&rate=5.180355394327525E-4]:3.670338765423E-1)[&rate=5.180355394327525E-4]:9.343839786113E-3)[&rate=5.180355394327525E-4]:2.347245699125E-1,75[&rate=5.180355394327525E-4]:6.111022862409E-1)[&rate=5.180355394327525E-4]:3.787994941456E-1,(73[&rate=5.180355394327525E-4]:3.615820219406E-1,(((80[&rate=5.180355394327525E-4]:9.727728684388E-2,81[&rate=5.180355394327525E-4]:9.727728684388E-2)[&rate=5.180355394327525E-4]:1.958453648088E-1,77[&rate=5.180355394327525E-4]:3.369582680911E-1)[&rate=5.180355394327525E-4]:2.069272036336E-3,((82[&rate=5.180355394327525E-4]:1.897746806793E-1,(78[&rate=5.180355394327525E-4]:1.088811051284E-1,72[&rate=5.180355394327525E-4]:8.696329690913E-2)[&rate=5.180355394327525E-4]:7.267439746876E-2)[&rate=5.180355394327525E-4]:8.399613621164E-2,(71[&rate=5.180355394327525E-4]:4.210236023404E-2,79[&rate=5.180355394327525E-4]:6.949962050807E-2)[&rate=5.180355394327525E-4]:1.960520183008E-1)[&rate=5.180355394327525E-4]:3.785946296248E-2)[&rate=5.180355394327525E-4]:1.707502975842E-2)[&rate=5.180355394327525E-4]:6.283197584459E-1)[&rate=5.180355394327525E-4]:4.428384684324E-1)[&rate=5.180355394327525E-4]:2.39040236107E-2,(53[&rate=5.180355394327525E-4]:6.871436450971E-1,(52[&rate=5.180355394327525E-4]:6.890425701829E-1,(103[&rate=5.180355394327525E-4]:7.882034363375E-1,((12[&rate=5.180355394327525E-4]:2.791278702712E-1,5[&rate=5.180355394327525E-4]:2.407717058878E-1)[&rate=5.180355394327525E-4]:4.604942859553E-1,29[&rate=5.180355394327525E-4]:8.464714712951E-1)[&rate=5.180355394327525E-4]:1.746086773712E-1)[&rate=5.180355394327525E-4]:1.565132868406E0)[&rate=5.180355394327525E-4]:6.297796225633E-3)[&rate=5.180355394327525E-4]:2.303756872031E-2)[&rate=5.180355394327525E-4]:4.809995660306E-1,125[&rate=5.180355394327525E-4]:9.807982661868E-1)[&rate=5.180355394327525E-4]:2.994977568044E-1,((((59[&rate=5.180355394327525E-4]:1.05912600117E-1,(37[&rate=5.180355394327525E-4]:1.275963745719E-1,54[&rate=5.180355394327525E-4]:5.109364233149E-2)[&rate=5.180355394327525E-4]:1.656759166525E-2)[&rate=5.180355394327525E-4]:3.25761515328E-1,(58[&rate=5.180355394327525E-4]:4.283365818273E-1,(55[&rate=5.180355394327525E-4]:3.623119303521E-1,56[&rate=5.180355394327525E-4]:3.623119303521E-1)[&rate=5.180355394327525E-4]:3.870224710348E-2)[&rate=5.180355394327525E-4]:2.246321667773E-2)[&rate=5.180355394327525E-4]:3.54573963954E-2,57[&rate=5.180355394327525E-4]:4.698637522775E-1)[&rate=5.180355394327525E-4]:4.68564493725E-2,68[&rate=5.180355394327525E-4]:4.648076333439E-1)[&rate=5.180355394327525E-4]:6.488217229806E-1)[&rate=5.180355394327525E-4]:3.015256954177E-1,((((35[&rate=5.180355394327525E-4]:1.131293320032E-1,121[&rate=5.180355394327525E-4]:2.239156729264E0)[&rate=5.180355394327525E-4]:9.065438799069E-2,(36[&rate=5.180355394327525E-4]:1.889868665966E-1,127[&rate=5.180355394327525E-4]:2.709534811802E0)[&rate=5.180355394327525E-4]:6.137219586309E-2)[&rate=5.180355394327525E-4]:8.196976874464E-2,((((45[&rate=5.180355394327525E-4]:7.36124640057E-1,(((50[&rate=5.180355394327525E-4]:3.352245696155E-1,49[&rate=5.180355394327525E-4]:3.352245696155E-1)[&rate=5.180355394327525E-4]:3.055011405682E-1,(47[&rate=5.180355394327525E-4]:5.902830161589E-1,(44[&rate=5.180355394327525E-4]:5.37196180865E-1,51[&rate=5.180355394327525E-4]:5.153382573677E-1)[&rate=5.180355394327525E-4]:4.762235441969E-2)[&rate=5.180355394327525E-4]:8.322957927055E-2)[&rate=5.180355394327525E-4]:7.004042096396E-3,(46[&rate=5.180355394327525E-4]:5.904704335344E-1,((41[&rate=5.180355394327525E-4]:4.015427291094E-1,(48[&rate=5.180355394327525E-4]:1.948107566209E-1,42[&rate=5.180355394327525E-4]:1.565593905007E-1)[&rate=5.180355394327525E-4]:2.50447819483E-1)[&rate=5.180355394327525E-4]:1.10842097388E-1,43[&rate=5.180355394327525E-4]:5.670296352404E-1)[&rate=5.180355394327525E-4]:2.344079829408E-2)[&rate=5.180355394327525E-4]:9.004620399142E-2)[&rate=5.180355394327525E-4]:6.380472384255E-2)[&rate=5.180355394327525E-4]:1.393629400953E-1,(((65[&rate=5.180355394327525E-4]:1.962496750974E-1,(64[&rate=5.180355394327525E-4]:1.010152319009E-1,62[&rate=5.180355394327525E-4]:1.42111122312E-1)[&rate=5.180355394327525E-4]:2.459193747032E-1)[&rate=5.180355394327525E-4]:1.172032341298E-2,60[&rate=5.180355394327525E-4]:2.079699985104E-1)[&rate=5.180355394327525E-4]:3.618279329855E-1,(61[&rate=5.180355394327525E-4]:2.266857705548E-1,63[&rate=5.180355394327525E-4]:1.855898801438E-1)[&rate=5.180355394327525E-4]:5.348929828588E-1)[&rate=5.180355394327525E-4]:1.027031066427E0)[&rate=5.180355394327525E-4]:1.94464900528E-2,(69[&rate=5.180355394327525E-4]:1.138727673639E0,((131[&rate=5.180355394327525E-4]:3.2272589262E-1,((130[&rate=5.180355394327525E-4]:1.808417141359E-1,132[&rate=5.180355394327525E-4]:1.835814401632E-1)[&rate=5.180355394327525E-4]:2.597503021651E-2,129[&rate=5.180355394327525E-4]:2.068167443524E-1)[&rate=5.180355394327525E-4]:1.131694222403E-1)[&rate=5.180355394327525E-4]:3.407938540201E-1,118[&rate=5.180355394327525E-4]:7.977663219827E-1)[&rate=5.180355394327525E-4]:3.300024475467E-1)[&rate=5.180355394327525E-4]:6.802875403644E-1)[&rate=5.180355394327525E-4]:3.20963812863E-3,128[&rate=5.180355394327525E-4]:1.671539920625E0)[&rate=5.180355394327525E-4]:1.429806914011E-1)[&rate=5.180355394327525E-4]:3.209115167065E-1,(38[&rate=5.180355394327525E-4]:7.547174931135E-1,((2[&rate=5.180355394327525E-4]:8.96926116438E-1,((22[&rate=5.180355394327525E-4]:3.601723126798E-1,27[&rate=5.180355394327525E-4]:3.766106688442E-1)[&rate=5.180355394327525E-4]:4.579901674088E-1,((26[&rate=5.180355394327525E-4]:5.414527635648E-1,(7[&rate=5.180355394327525E-4]:2.170550455562E-1,8[&rate=5.180355394327525E-4]:2.170550455562E-1)[&rate=5.180355394327525E-4]:2.175484029401E-1)[&rate=5.180355394327525E-4]:1.503534972845E-1,31[&rate=5.180355394327525E-4]:7.356418772877E-1)[&rate=5.180355394327525E-4]:1.37315123349E-1)[&rate=5.180355394327525E-4]:2.513663760754E-1)[&rate=5.180355394327525E-4]:1.679481856809E0,(((((96[&rate=5.180355394327525E-4]:5.597634634465E-1,99[&rate=5.180355394327525E-4]:5.952825891293E-1)[&rate=5.180355394327525E-4]:8.499896009486E-2,97[&rate=5.180355394327525E-4]:4.589700738145E-1)[&rate=5.180355394327525E-4]:1.301186571382E-2,((100[&rate=5.180355394327525E-4]:4.623606296234E-2,94[&rate=5.180355394327525E-4]:4.623606296234E-2)[&rate=5.180355394327525E-4]:4.492770339001E-1,95[&rate=5.180355394327525E-4]:5.802125504145E-1)[&rate=5.180355394327525E-4]:1.02151902775E-1)[&rate=5.180355394327525E-4]:7.504358024026E-3,98[&rate=5.180355394327525E-4]:6.789398494648E-1)[&rate=5.180355394327525E-4]:3.90567888998E-2,((((((((3[&rate=5.180355394327525E-4]:8.639539572796E-1,((89[&rate=5.180355394327525E-4]:3.033407269434E-2,88[&rate=5.180355394327525E-4]:1.663544255733E-2)[&rate=5.180355394327525E-4]:2.749100956619E-1,((((90[&rate=5.180355394327525E-4]:3.659549945462E-2,91[&rate=5.180355394327525E-4]:3.659549945462E-2)[&rate=5.180355394327525E-4]:8.330542523339E-2,92[&rate=5.180355394327525E-4]:1.19900924688E-1)[&rate=5.180355394327525E-4]:8.401516913128E-2,87[&rate=5.180355394327525E-4]:1.902174636823E-1)[&rate=5.180355394327525E-4]:3.939131988895E-2,((93[&rate=5.180355394327525E-4]:9.77508224788E-2,(85[&rate=5.180355394327525E-4]:7.665338981462E-2,(84[&rate=5.180355394327525E-4]:4.382671205397E-2,86[&rate=5.180355394327525E-4]:4.382671205397E-2)[&rate=5.180355394327525E-4]:3.282667776065E-2)[&rate=5.180355394327525E-4]:7.398802527166E-3)[&rate=5.180355394327525E-4]:2.592618341709E-2,83[&rate=5.180355394327525E-4]:1.099783757589E-1)[&rate=5.180355394327525E-4]:1.196304078124E-1)[&rate=5.180355394327525E-4]:6.1936754648E-2)[&rate=5.180355394327525E-4]:1.112134446457E0)[&rate=5.180355394327525E-4]:6.057463193836E-2,(6[&rate=5.180355394327525E-4]:8.952404236741E-1,(18[&rate=5.180355394327525E-4]:9.153348830531E-1,(15[&rate=5.180355394327525E-4]:6.880035323875E-1,10[&rate=5.180355394327525E-4]:6.496473680041E-1)[&rate=5.180355394327525E-4]:2.191121725833E-1)[&rate=5.180355394327525E-4]:4.291923925113E-2)[&rate=5.180355394327525E-4]:8.134296006428E-2)[&rate=5.180355394327525E-4]:6.363633177936E-1,((((((113[&rate=5.180355394327525E-4]:5.426858542637E-1,9[&rate=5.180355394327525E-4]:5.344666761816E-1)[&rate=5.180355394327525E-4]:1.366407431365E-1,(117[&rate=5.180355394327525E-4]:5.470664227746E-1,(30[&rate=5.180355394327525E-4]:2.84477683457E-1,4[&rate=5.180355394327525E-4]:1.11874943731E-1)[&rate=5.180355394327525E-4]:3.749175064409E-1)[&rate=5.180355394327525E-4]:1.349999006532E-1)[&rate=5.180355394327525E-4]:2.935835090853E-1,((110[&rate=5.180355394327525E-4]:8.121745761722E-1,105[&rate=5.180355394327525E-4]:7.902567679531E-1)[&rate=5.180355394327525E-4]:6.197293326026E-2,(17[&rate=5.180355394327525E-4]:6.019214034036E-1,14[&rate=5.180355394327525E-4]:5.6356523902E-1)[&rate=5.180355394327525E-4]:3.160617224672E-1)[&rate=5.180355394327525E-4]:9.328314499835E-2)[&rate=5.180355394327525E-4]:2.120179741382E-1,(((148[&rate=5.180355394327525E-4]:5.254565473228E-1,143[&rate=5.180355394327525E-4]:5.227168212955E-1)[&rate=5.180355394327525E-4]:4.104676316809E-1,((((106[&rate=5.180355394327525E-4]:1.753598018856E-1,104[&rate=5.180355394327525E-4]:1.753598018856E-1)[&rate=5.180355394327525E-4]:1.532995901523E-2,139[&rate=5.180355394327525E-4]:3.824705828185E-1)[&rate=5.180355394327525E-4]:3.440126979063E-1,111[&rate=5.180355394327525E-4]:5.511408149715E-1)[&rate=5.180355394327525E-4]:3.523981231597E-1,116[&rate=5.180355394327525E-4]:8.26826609364E-1)[&rate=5.180355394327525E-4]:7.074140525606E-2)[&rate=5.180355394327525E-4]:6.171641944722E-2,(((19[&rate=5.180355394327525E-4]:4.526814428768E-1,13[&rate=5.180355394327525E-4]:4.143252784931E-1)[&rate=5.180355394327525E-4]:1.407831040661E-1,115[&rate=5.180355394327525E-4]:4.729166017373E-1)[&rate=5.180355394327525E-4]:2.932876874301E-1,((109[&rate=5.180355394327525E-4]:5.484558302536E-1,(114[&rate=5.180355394327525E-4]:3.650641016154E-1,112[&rate=5.180355394327525E-4]:4.472558824373E-1)[&rate=5.180355394327525E-4]:1.039396738437E-1)[&rate=5.180355394327525E-4]:9.524097335649E-2,(107[&rate=5.180355394327525E-4]:4.587283352912E-1,108[&rate=5.180355394327525E-4]:4.559886092638E-1)[&rate=5.180355394327525E-4]:1.657903861272E-1)[&rate=5.180355394327525E-4]:2.019595403519E-1)[&rate=5.180355394327525E-4]:1.930801448998E-1)[&rate=5.180355394327525E-4]:1.434518657345E-1)[&rate=5.180355394327525E-4]:2.652675242549E-1,((102[&rate=5.180355394327525E-4]:1.841799078438E-1,((1[&rate=5.180355394327525E-4]:2.040321750898E-1,(21[&rate=5.180355394327525E-4]:7.792312196036E-1,28[&rate=5.180355394327525E-4]:8.038887538501E-1)[&rate=5.180355394327525E-4]:1.864447911027E-1)[&rate=5.180355394327525E-4]:4.172279384522E-2,24[&rate=5.180355394327525E-4]:1.026576886743E0)[&rate=5.180355394327525E-4]:3.192468567168E-1)[&rate=5.180355394327525E-4]:1.999099827409E-2,((23[&rate=5.180355394327525E-4]:7.308708608709E-1,(20[&rate=5.180355394327525E-4]:6.786274848841E-1,25[&rate=5.180355394327525E-4]:6.978055670759E-1)[&rate=5.180355394327525E-4]:4.402419790468E-2)[&rate=5.180355394327525E-4]:1.513150483292E-1,(11[&rate=5.180355394327525E-4]:6.272483359904E-1,140[&rate=5.180355394327525E-4]:6.080702537987E-1)[&rate=5.180355394327525E-4]:1.700060663605E-1)[&rate=5.180355394327525E-4]:4.726699284244E-1)[&rate=5.180355394327525E-4]:1.720520960211E-1)[&rate=5.180355394327525E-4]:8.559336975503E-3,((141[&rate=5.180355394327525E-4]:6.995125968654E-1,(145[&rate=5.180355394327525E-4]:6.733886749432E-1,144[&rate=5.180355394327525E-4]:6.679092228883E-1)[&rate=5.180355394327525E-4]:2.886364794975E-2)[&rate=5.180355394327525E-4]:7.512456264565E-2,142[&rate=5.180355394327525E-4]:7.773768855386E-1)[&rate=5.180355394327525E-4]:8.539807960417E-1)[&rate=5.180355394327525E-4]:1.788492939244E-1)[&rate=5.180355394327525E-4]:2.974493768751E-1,101[&rate=5.180355394327525E-4]:8.55601557859E-1)[&rate=5.180355394327525E-4]:5.708856456506E-1,147[&rate=5.180355394327525E-4]:5.107000936962E-1)[&rate=5.180355394327525E-4]:7.09804348961E-2,39[&rate=5.180355394327525E-4]:5.24303479412E-1)[&rate=5.180355394327525E-4]:3.124320484966E-2,40[&rate=5.180355394327525E-4]:5.555466842616E-1)[&rate=5.180355394327525E-4]:3.976447207847E-3,(146[&rate=5.180355394327525E-4]:6.565846516898E-1,16[&rate=5.180355394327525E-4]:2.621858998572E0)[&rate=5.180355394327525E-4]:2.315705901455E-2)[&rate=5.180355394327525E-4]:3.005820634884E-2)[&rate=5.180355394327525E-4]:3.010083259892E-2)[&rate=5.180355394327525E-4]:2.033413336253E-1)[&rate=5.180355394327525E-4]:4.543129588471E-1)[&rate=5.180355394327525E-4]:2.607694085249E-1)[&rate=5.180355394327525E-4]:4.412799534593E-3)[&rate=5.180355394327525E-4]:3.685534675364E-2,(66[&rate=5.180355394327525E-4]:2.866163199509E-1,(((123[&rate=5.180355394327525E-4]:2.8747450463E-1,(124[&rate=5.180355394327525E-4]:2.810934422926E-1,122[&rate=5.180355394327525E-4]:2.838256827297E-1)[&rate=5.180355394327525E-4]:3.648821900336E-3)[&rate=5.180355394327525E-4]:3.507244579539E-1,67[&rate=5.180355394327525E-4]:1.369264122432E-1)[&rate=5.180355394327525E-4]:1.281781995672E-1,((120[&rate=5.180355394327525E-4]:1.800258222878E0,(126[&rate=5.180355394327525E-4]:9.924073058495E-1,(135[&rate=5.180355394327525E-4]:2.299319265783E-1,(138[&rate=5.180355394327525E-4]:1.646500943226E-1,136[&rate=5.180355394327525E-4]:3.314324500744E-2)[&rate=5.180355394327525E-4]:2.652818322557E-1)[&rate=5.180355394327525E-4]:1.200232696436E0)[&rate=5.180355394327525E-4]:1.180388053431E-1)[&rate=5.180355394327525E-4]:6.310099466565E-3,119[&rate=5.180355394327525E-4]:1.902458733303E0)[&rate=5.180355394327525E-4]:3.955225908363E-1)[&rate=5.180355394327525E-4]:2.151170814043E-2)[&rate=5.180355394327525E-4]:6.220862403073E-1)[&rate=5.180355394327525E-4]:7.767566616667E-2,(33[&rate=5.180355394327525E-4]:3.967335208409E-2,32[&rate=5.180355394327525E-4]:3.419390002938E-2)[&rate=5.180355394327525E-4]:6.725281954633E-2);
tree STATE_88560000 [&joint=-20969.080836149187,lnP=-20969.080836149187] = [&R] ((34[&rate=5.02446319874975E-4]:2.652151988045E-1,(33[&rate=5.02446319874975E-4]:1.908193759418E-1,((((57[&rate=5.02446319874975E-4]:4.570190114131E-1,((37[&rate=5.02446319874975E-4]:4.377664566629E-1,59[&rate=5.02446319874975E-4]:3.995150905427E-1)[&rate=5.02446319874975E-4]:4.352734448767E-2,((55[&rate=5.02446319874975E-4]:3.490605719213E-1,56[&rate=5.02446319874975E-4]:3.490605719213E-1)[&rate=5.02446319874975E-4]:4.444725454894E-2,(58[&rate=5.02446319874975E-4]:3.884829734418E-1,54[&rate=5.02446319874975E-4]:3.311059242615E-1)[&rate=5.02446319874975E-4]:3.234725740011E-2)[&rate=5.02446319874975E-4]:4.133788724853E-2)[&rate=5.02446319874975E-4]:1.124433594561E-2)[&rate=5.02446319874975E-4]:2.504789628423E-1,68[&rate=5.02446319874975E-4]:6.555854059493E-1)[&rate=5.02446319874975E-4]:5.288932451058E-1,(125[&rate=5.02446319874975E-4]:1.089763363492E0,((52[&rate=5.02446319874975E-4]:7.37596038617E-1,(103[&rate=5.02446319874975E-4]:8.547328607232E-1,((12[&rate=5.02446319874975E-4]:8.637933358574E-2,5[&rate=5.02446319874975E-4]:4.802316920228E-2)[&rate=5.02446319874975E-4]:1.986827795488E-1,29[&rate=5.02446319874975E-4]:3.91911428203E-1)[&rate=5.02446319874975E-4]:6.956981448489E-1)[&rate=5.02446319874975E-4]:1.547156912455E0)[&rate=5.02446319874975E-4]:1.624910906497E-1,(((137[&rate=5.02446319874975E-4]:6.310446613455E-1,134[&rate=5.02446319874975E-4]:5.598117846333E-1)[&rate=5.02446319874975E-4]:6.451165708285E-3,133[&rate=5.02446319874975E-4]:5.963999366427E-1)[&rate=5.02446319874975E-4]:9.231945621515E-1,(53[&rate=5.02446319874975E-4]:7.095665917049E-1,((75[&rate=5.02446319874975E-4]:4.817341769922E-1,((70[&rate=5.02446319874975E-4]:3.817539335477E-1,74[&rate=5.02446319874975E-4]:4.201100979311E-1)[&rate=5.02446319874975E-4]:2.097511805012E-2,76[&rate=5.02446319874975E-4]:4.410852159812E-1)[&rate=5.02446319874975E-4]:4.064896101098E-2)[&rate=5.02446319874975E-4]:9.594509140131E-2,(((82[&rate=5.02446319874975E-4]:3.128143484906E-1,(79[&rate=5.02446319874975E-4]:3.22713032389E-2,(78[&rate=5.02446319874975E-4]:3.014559140173E-2,72[&rate=5.02446319874975E-4]:8.227783182415E-3)[&rate=5.02446319874975E-4]:2.125711837169E-3)[&rate=5.02446319874975E-4]:2.723238671696E-1)[&rate=5.02446319874975E-4]:1.139519753775E-1,(80[&rate=5.02446319874975E-4]:2.602921125727E-1,81[&rate=5.02446319874975E-4]:2.602921125727E-1)[&rate=5.02446319874975E-4]:1.50035855131E-1)[&rate=5.02446319874975E-4]:1.548808483619E-2,((73[&rate=5.02446319874975E-4]:2.600744940812E-1,71[&rate=5.02446319874975E-4]:1.915813433964E-1)[&rate=5.02446319874975E-4]:2.027643303304E-1,77[&rate=5.02446319874975E-4]:4.57359372357E-1)[&rate=5.02446319874975E-4]:1.22922966214E-2)[&rate=5.02446319874975E-4]:1.025481473604E-1)[&rate=5.02446319874975E-4]:8.783503819235E-1)[&rate=5.02446319874975E-4]:2.79484101211E-2)[&rate=5.02446319874975E-4]:1.543754061293E-1)[&rate=5.02446319874975E-4]:4.082554691981E-1)[&rate=5.02446319874975E-4]:2.613819542296E-1)[&rate=5.02446319874975E-4]:4.007887808252E-1,((((119[&rate=5.02446319874975E-4]:1.904957903633E0,(126[&rate=5.02446319874975E-4]:1.026439115675E0,(120[&rate=5.02446319874975E-4]:1.105778933777E0,(135[&rate=5.02446319874975E-4]:4.897495648915E-1,(138[&rate=5.02446319874975E-4]:2.221806620279E-1,136[&rate=5.02446319874975E-4]:9.067381271271E-2)[&rate=5.02446319874975E-4]:4.675689028637E-1)[&rate=5.02446319874975E-4]:3.639745743646E-1)[&rate=5.02446319874975E-4]:6.10472293583E-1)[&rate=5.02446319874975E-4]:9.281626531439E-2)[&rate=5.02446319874975E-4]:4.93911028294E-1,((123[&rate=5.02446319874975E-4]:3.799052572315E-1,(122[&rate=5.02446319874975E-4]:2.797199787743E-1,124[&rate=5.02446319874975E-4]:2.769877383372E-1)[&rate=5.02446319874975E-4]:1.001852784571E-1)[&rate=5.02446319874975E-4]:3.170352930336E-1,67[&rate=5.02446319874975E-4]:1.956679999244E-1)[&rate=5.02446319874975E-4]:1.703242196737E-1)[&rate=5.02446319874975E-4]:5.197914062319E-2,66[&rate=5.02446319874975E-4]:4.179713602214E-1)[&rate=5.02446319874975E-4]:5.248369008763E-1,32[&rate=5.02446319874975E-4]:5.787675424854E-2)[&rate=5.02446319874975E-4]:9.473853301026E-2)[&rate=5.02446319874975E-4]:3.272463662824E-2)[&rate=5.02446319874975E-4]:5.795746669841E-2)[&rate=5.02446319874975E-4]:6.001059113565E-4,((((45[&rate=5.02446319874975E-4]:8.072500973159E-1,(((44[&rate=5.02446319874975E-4]:5.11260072284E-1,47[&rate=5.02446319874975E-4]:5.167245531582E-1)[&rate=5.02446319874975E-4]:9.781351984982E-2,((43[&rate=5.02446319874975E-4]:4.635268545774E-1,((48[&rate=5.02446319874975E-4]:3.707731312955E-1,42[&rate=5.02446319874975E-4]:3.325217651753E-1)[&rate=5.02446319874975E-4]:3.760224911635E-2,41[&rate=5.02446319874975E-4]:3.646595334174E-1)[&rate=5.02446319874975E-4]:4.42225124171E-2)[&rate=5.02446319874975E-4]:7.254547357911E-2,46[&rate=5.02446319874975E-4]:5.360723281565E-1)[&rate=5.02446319874975E-4]:7.84657448515E-2)[&rate=5.02446319874975E-4]:1.409274896862E-2,(51[&rate=5.02446319874975E-4]:5.426890079946E-1,(49[&rate=5.02446319874975E-4]:3.71593855734E-1,50[&rate=5.02446319874975E-4]:3.71593855734E-1)[&rate=5.02446319874975E-4]:1.656306713864E-1)[&rate=5.02446319874975E-4]:5.861940961053E-2)[&rate=5.02446319874975E-4]:1.868159966506E-1)[&rate=5.02446319874975E-4]:1.529693247849E-1,((128[&rate=5.02446319874975E-4]:1.321855536011E0,((118[&rate=5.02446319874975E-4]:7.148897438188E-1,69[&rate=5.02446319874975E-4]:7.258486479285E-1)[&rate=5.02446319874975E-4]:4.414837376169E-2,((130[&rate=5.02446319874975E-4]:1.799398233574E-1,(129[&rate=5.02446319874975E-4]:6.8339972811E-2,132[&rate=5.02446319874975E-4]:7.107969883835E-2)[&rate=5.02446319874975E-4]:1.115998505464E-1)[&rate=5.02446319874975E-4]:3.164467314652E-2,131[&rate=5.02446319874975E-4]:2.143242225313E-1)[&rate=5.02446319874975E-4]:4.104673197067E-1)[&rate=5.02446319874975E-4]:7.025434458274E-1)[&rate=5.02446319874975E-4]:5.773516939343E-2,(((60[&rate=5.02446319874975E-4]:8.784522630413E-2,64[&rate=5.02446319874975E-4]:2.385301578108E-1)[&rate=5.02446319874975E-4]:1.593386532279E-1,(62[&rate=5.02446319874975E-4]:3.748137187463E-1,65[&rate=5.02446319874975E-4]:1.830328968286E-1)[&rate=5.02446319874975E-4]:6.415098270344E-2)[&rate=5.02446319874975E-4]:3.750937885532E-1,(61[&rate=5.02446319874975E-4]:4.168664559439E-1,63[&rate=5.02446319874975E-4]:3.757705655328E-1)[&rate=5.02446319874975E-4]:3.97192034059E-1)[&rate=5.02446319874975E-4]:7.052582427985E-1)[&rate=5.02446319874975E-4]:3.54024928988E-1)[&rate=5.02446319874975E-4]:1.842977637001E-1,((127[&rate=5.02446319874975E-4]:2.688557642434E0,(35[&rate=5.02446319874975E-4]:1.159463376626E-1,121[&rate=5.02446319874975E-4]:2.241973734923E0)[&rate=5.02446319874975E-4]:5.488017100098E-3)[&rate=5.02446319874975E-4]:3.240161411968E-2,36[&rate=5.02446319874975E-4]:2.004113113482E-1)[&rate=5.02446319874975E-4]:2.353103059221E-1)[&rate=5.02446319874975E-4]:4.029291672152E-1,(38[&rate=5.02446319874975E-4]:7.081828569741E-1,((((99[&rate=5.02446319874975E-4]:5.963865272999E-1,(96[&rate=5.02446319874975E-4]:5.477844126335E-1,40[&rate=5.02446319874975E-4]:4.330303142728E-1)[&rate=5.02446319874975E-4]:1.308298898355E-2)[&rate=5.02446319874975E-4]:9.249824435513E-2,98[&rate=5.02446319874975E-4]:6.670268481578E-1)[&rate=5.02446319874975E-4]:7.38471599069E-3,((100[&rate=5.02446319874975E-4]:1.854695006188E-1,94[&rate=5.02446319874975E-4]:1.854695006188E-1)[&rate=5.02446319874975E-4]:8.867732293728E-2,95[&rate=5.02446319874975E-4]:3.588462771081E-1)[&rate=5.02446319874975E-4]:3.264942487891E-1)[&rate=5.02446319874975E-4]:1.119205022633E-1,((97[&rate=5.02446319874975E-4]:4.468652784579E-1,((16[&rate=5.02446319874975E-4]:2.522268631225E0,39[&rate=5.02446319874975E-4]:4.36775705108E-1)[&rate=5.02446319874975E-4]:7.806010115565E-2,(((((3[&rate=5.02446319874975E-4]:5.719120625493E-1,((6[&rate=5.02446319874975E-4]:4.61518686095E-1,18[&rate=5.02446319874975E-4]:5.245323847251E-1)[&rate=5.02446319874975E-4]:7.281409584231E-2,(15[&rate=5.02446319874975E-4]:4.678499146383E-1,10[&rate=5.02446319874975E-4]:4.294937502548E-1)[&rate=5.02446319874975E-4]:1.212773878468E-1)[&rate=5.02446319874975E-4]:8.963407513245E-2)[&rate=5.02446319874975E-4]:4.242302017565E-2,((89[&rate=5.02446319874975E-4]:2.458279306863E-1,88[&rate=5.02446319874975E-4]:2.321293005493E-1)[&rate=5.02446319874975E-4]:7.709533126188E-1,(((90[&rate=5.02446319874975E-4]:1.008154486486E-1,91[&rate=5.02446319874975E-4]:1.008154486486E-1)[&rate=5.02446319874975E-4]:1.940902973303E-2,92[&rate=5.02446319874975E-4]:1.202244783816E-1)[&rate=5.02446319874975E-4]:1.013702159673E-1,(87[&rate=5.02446319874975E-4]:1.98017487065E-1,((84[&rate=5.02446319874975E-4]:1.374873870209E-1,(93[&rate=5.02446319874975E-4]:1.444279618872E-1,(83[&rate=5.02446319874975E-4]:1.12085629049E-1,85[&rate=5.02446319874975E-4]:1.12085629049E-1)[&rate=5.02446319874975E-4]:1.864370270122E-2)[&rate=5.02446319874975E-4]:6.758055270666E-3)[&rate=5.02446319874975E-4]:2.919776263106E-3,86[&rate=5.02446319874975E-4]:1.40407163284E-1)[&rate=5.02446319874975E-4]:5.761032378101E-2)[&rate=5.02446319874975E-4]:9.878577146896E-3)[&rate=5.02446319874975E-4]:7.951865489562E-1)[&rate=5.02446319874975E-4]:1.50978496954E-1)[&rate=5.02446319874975E-4]:8.523046097221E-1,((((24[&rate=5.02446319874975E-4]:1.018946183731E0,((28[&rate=5.02446319874975E-4]:6.823158566017E-1,21[&rate=5.02446319874975E-4]:6.576583223552E-1)[&rate=5.02446319874975E-4]:2.983034047655E-1,1[&rate=5.02446319874975E-4]:1.943178915042E-1)[&rate=5.02446319874975E-4]:4.380637441837E-2)[&rate=5.02446319874975E-4]:4.058413977698E-1,(((23[&rate=5.02446319874975E-4]:7.298930979626E-1,(25[&rate=5.02446319874975E-4]:4.283182787881E-1,20[&rate=5.02446319874975E-4]:4.091401965964E-1)[&rate=5.02446319874975E-4]:3.125337232842E-1)[&rate=5.02446319874975E-4]:8.17233192068E-2,(140[&rate=5.02446319874975E-4]:5.931257394221E-1,11[&rate=5.02446319874975E-4]:6.123038216138E-1)[&rate=5.02446319874975E-4]:1.143810887064E-1)[&rate=5.02446319874975E-4]:4.548438535928E-1,102[&rate=5.02446319874975E-4]:1.157753392555E-1)[&rate=5.02446319874975E-4]:1.473684066288E-1)[&rate=5.02446319874975E-4]:3.910544795355E-2,(((145[&rate=5.02446319874975E-4]:2.43529612036E-1,141[&rate=5.02446319874975E-4]:2.407898860084E-1)[&rate=5.02446319874975E-4]:2.915266114101E-2,144[&rate=5.02446319874975E-4]:2.672028211221E-1)[&rate=5.02446319874975E-4]:1.355639347553E-1,142[&rate=5.02446319874975E-4]:4.082462079323E-1)[&rate=5.02446319874975E-4]:1.140578328371E0)[&rate=5.02446319874975E-4]:4.47531426194E-2,(((117[&rate=5.02446319874975E-4]:6.319550206843E-1,(((17[&rate=5.02446319874975E-4]:2.89371473563E-1,14[&rate=5.02446319874975E-4]:2.510153091793E-1)[&rate=5.02446319874975E-4]:3.035948508361E-1,(113[&rate=5.02446319874975E-4]:3.973965293324E-1,9[&rate=5.02446319874975E-4]:3.891773512503E-1)[&rate=5.02446319874975E-4]:1.57213630683E-1)[&rate=5.02446319874975E-4]:3.520433969373E-2,(30[&rate=5.02446319874975E-4]:2.363340652674E-1,4[&rate=5.02446319874975E-4]:6.373132554143E-2)[&rate=5.02446319874975E-4]:4.685489275925E-1)[&rate=5.02446319874975E-4]:3.94007949476E-2)[&rate=5.02446319874975E-4]:1.402225605315E-1,(105[&rate=5.02446319874975E-4]:6.143156631671E-1,110[&rate=5.02446319874975E-4]:6.362334713862E-1)[&rate=5.02446319874975E-4]:1.277249317473E-1)[&rate=5.02446319874975E-4]:5.306837506982E-1,(((148[&rate=5.02446319874975E-4]:4.096006023369E-1,143[&rate=5.02446319874975E-4]:4.068608763095E-1)[&rate=5.02446319874975E-4]:4.607311482358E-1,(116[&rate=5.02446319874975E-4]:6.720654228351E-1,((104[&rate=5.02446319874975E-4]:4.361159920176E-1,106[&rate=5.02446319874975E-4]:4.361159920176E-1)[&rate=5.02446319874975E-4]:4.742042218386E-2,(139[&rate=5.02446319874975E-4]:5.021608591231E-1,111[&rate=5.02446319874975E-4]:3.268183933698E-1)[&rate=5.02446319874975E-4]:1.731563769961E-1)[&rate=5.02446319874975E-4]:2.488029812364E-1)[&rate=5.02446319874975E-4]:1.599101633539E-1)[&rate=5.02446319874975E-4]:8.097544774853E-2,((108[&rate=5.02446319874975E-4]:5.811105485658E-1,(107[&rate=5.02446319874975E-4]:5.834363470213E-1,((114[&rate=5.02446319874975E-4]:2.299293800909E-1,112[&rate=5.02446319874975E-4]:3.121211609128E-1)[&rate=5.02446319874975E-4]:2.595785477351E-1,109[&rate=5.02446319874975E-4]:5.689599826206E-1)[&rate=5.02446319874975E-4]:3.365444659247E-2)[&rate=5.02446319874975E-4]:4.139275718127E-4)[&rate=5.02446319874975E-4]:1.662919773821E-1,(115[&rate=5.02446319874975E-4]:4.192891212313E-1,(19[&rate=5.02446319874975E-4]:3.611307566191E-1,13[&rate=5.02446319874975E-4]:3.227745922354E-1)[&rate=5.02446319874975E-4]:1.787063098177E-1)[&rate=5.02446319874975E-4]:2.705791581411E-1)[&rate=5.02446319874975E-4]:2.230827545651E-1)[&rate=5.02446319874975E-4]:3.04978791127E-1)[&rate=5.02446319874975E-4]:1.208533333104E-1)[&rate=5.02446319874975E-4]:1.223770820171E-1)[&rate=5.02446319874975E-4]:2.161072519124E-1,101[&rate=5.02446319874975E-4]:6.800072183318E-1)[&rate=5.02446319874975E-4]:7.783401075546E-1,((((22[&rate=5.02446319874975E-4]:4.12722227503E-1,27[&rate=5.02446319874975E-4]:4.291605836674E-1)[&rate=5.02446319874975E-4]:2.650472080075E-1,31[&rate=5.02446319874975E-4]:7.325639560586E-1)[&rate=5.02446319874975E-4]:7.603018123451E-2,(26[&rate=5.02446319874975E-4]:5.553685247176E-1,(7[&rate=5.02446319874975E-4]:8.513453985849E-2,8[&rate=5.02446319874975E-4]:8.513453985849E-2)[&rate=5.02446319874975E-4]:3.633846697906E-1)[&rate=5.02446319874975E-4]:2.093899961371E-1)[&rate=5.02446319874975E-4]:3.409691342526E-1,2[&rate=5.02446319874975E-4]:9.221660112716E-1)[&rate=5.02446319874975E-4]:1.51974295845E0)[&rate=5.02446319874975E-4]:2.965263937098E-2)[&rate=5.02446319874975E-4]:3.067723560474E-3)[&rate=5.02446319874975E-4]:5.950870714028E-2,(146[&rate=5.02446319874975E-4]:6.578307561721E-1,147[&rate=5.02446319874975E-4]:5.949892261175E-1)[&rate=5.02446319874975E-4]:3.980006002717E-2)[&rate=5.02446319874975E-4]:8.050452890111E-2)[&rate=5.02446319874975E-4]:1.185721020376E-1)[&rate=5.02446319874975E-4]:6.862580315611E-1)[&rate=5.02446319874975E-4]:3.367535613262E-1);
tree STATE_88650000 [&joint=-20948.79474831533,lnP=-20948.79474831533] = [&R] ((33[&rate=6.518971547577559E-4]:6.348928732242E-3,32[&rate=6.518971547577559E-4]:8.694766775275E-4)[&rate=6.518971547577559E-4]:5.882538529089E-5,(34[&rate=6.518971547577559E-4]:8.524136174541E-4,(((119[&rate=6.518971547577559E-4]:1.737602400412E0,(126[&rate=6.518971547577559E-4]:8.573399276918E-1,((135[&rate=6.518971547577559E-4]:2.67412456003E-1,(138[&rate=6.518971547577559E-4]:1.75092876495E-1,136[&rate=6.518971547577559E-4]:4.358602717976E-2)[&rate=6.518971547577559E-4]:2.92319579508E-1)[&rate=6.518971547577559E-4]:3.101860628103E-1,120[&rate=6.518971547577559E-4]:8.296533133338E-1)[&rate=6.518971547577559E-4]:7.174987260429E-1)[&rate=6.518971547577559E-4]:9.455995007656E-2)[&rate=6.518971547577559E-4]:7.075103148177E-1,(((124[&rate=6.518971547577559E-4]:2.975870462164E-1,(122[&rate=6.518971547577559E-4]:2.844901793095E-1,123[&rate=6.518971547577559E-4]:2.844901793095E-1)[&rate=6.518971547577559E-4]:1.582910734409E-2)[&rate=6.518971547577559E-4]:3.138266222613E-1,67[&rate=6.518971547577559E-4]:1.128733585742E-1)[&rate=6.518971547577559E-4]:2.421955755395E-1,66[&rate=6.518971547577559E-4]:3.550689341137E-1)[&rate=6.518971547577559E-4]:5.716706878739E-2)[&rate=6.518971547577559E-4]:2.964117601502E-1,((((59[&rate=6.518971547577559E-4]:3.80541623615E-1,(((37[&rate=6.518971547577559E-4]:9.108495793446E-2,54[&rate=6.518971547577559E-4]:1.458222569402E-2)[&rate=6.518971547577559E-4]:1.314557886212E-1,(58[&rate=6.518971547577559E-4]:1.958960867491E-1,(55[&rate=6.518971547577559E-4]:1.617336298438E-1,56[&rate=6.518971547577559E-4]:1.617336298438E-1)[&rate=6.518971547577559E-4]:6.840052533585E-3)[&rate=6.518971547577559E-4]:7.518976746443E-3)[&rate=6.518971547577559E-4]:2.849523500492E-2,57[&rate=6.518971547577559E-4]:2.155168558775E-1)[&rate=6.518971547577559E-4]:1.677570081747E-1)[&rate=6.518971547577559E-4]:3.12928966528E-1,68[&rate=6.518971547577559E-4]:6.44290262274E-1)[&rate=6.518971547577559E-4]:2.678997972162E-1,(125[&rate=6.518971547577559E-4]:7.544281373281E-1,(((52[&rate=6.518971547577559E-4]:4.849039449507E-1,(103[&rate=6.518971547577559E-4]:5.328293586365E-1,((12[&rate=6.518971547577559E-4]:7.161091259266E-2,5[&rate=6.518971547577559E-4]:3.32547482092E-2)[&rate=6.518971547577559E-4]:1.274140293438E-1,29[&rate=6.518971547577559E-4]:3.05874257005E-1)[&rate=6.518971547577559E-4]:4.598318139603E-1)[&rate=6.518971547577559E-4]:1.616368320875E0)[&rate=6.518971547577559E-4]:1.1109356535E-1,(134[&rate=6.518971547577559E-4]:5.634353321643E-1,(137[&rate=6.518971547577559E-4]:5.980911416166E-1,133[&rate=6.518971547577559E-4]:5.569952512056E-1)[&rate=6.518971547577559E-4]:3.657706725988E-2)[&rate=6.518971547577559E-4]:7.763079674921E-1)[&rate=6.518971547577559E-4]:1.655116010094E-1,(53[&rate=6.518971547577559E-4]:6.924725729207E-1,((75[&rate=6.518971547577559E-4]:3.145474195528E-1,(74[&rate=6.518971547577559E-4]:2.954374496537E-1,(70[&rate=6.518971547577559E-4]:2.444101752679E-1,76[&rate=6.518971547577559E-4]:2.827663396513E-1)[&rate=6.518971547577559E-4]:1.267111000238E-2)[&rate=6.518971547577559E-4]:1.91099698991E-2)[&rate=6.518971547577559E-4]:4.020509206125E-1,(((80[&rate=6.518971547577559E-4]:2.408335706455E-1,81[&rate=6.518971547577559E-4]:2.408335706455E-1)[&rate=6.518971547577559E-4]:1.742196134035E-1,73[&rate=6.518971547577559E-4]:4.643682525421E-1)[&rate=6.518971547577559E-4]:5.758427800965E-2,((((72[&rate=6.518971547577559E-4]:2.97206599678E-4,78[&rate=6.518971547577559E-4]:2.221501481899E-2)[&rate=6.518971547577559E-4]:2.54286149462E-1,71[&rate=6.518971547577559E-4]:2.49103904007E-1)[&rate=6.518971547577559E-4]:3.05008600579E-3,(82[&rate=6.518971547577559E-4]:2.444432187742E-1,79[&rate=6.518971547577559E-4]:2.362240406921E-1)[&rate=6.518971547577559E-4]:4.332720959466E-2)[&rate=6.518971547577559E-4]:1.805365311416E-1,77[&rate=6.518971547577559E-4]:4.957042197845E-1)[&rate=6.518971547577559E-4]:2.076885871258E-2)[&rate=6.518971547577559E-4]:1.946458096135E-1)[&rate=6.518971547577559E-4]:7.223372913676E-1)[&rate=6.518971547577559E-4]:6.083981707808E-2)[&rate=6.518971547577559E-4]:2.114982609905E-1)[&rate=6.518971547577559E-4]:3.244285888288E-1)[&rate=6.518971547577559E-4]:1.885919176239E-1,((((((((43[&rate=6.518971547577559E-4]:3.988600079817E-1,46[&rate=6.518971547577559E-4]:3.988600079817E-1)[&rate=6.518971547577559E-4]:9.207140600965E-2,((42[&rate=6.518971547577559E-4]:1.850428027607E-1,41[&rate=6.518971547577559E-4]:1.795783218864E-1)[&rate=6.518971547577559E-4]:1.914866021655E-1,48[&rate=6.518971547577559E-4]:4.147807710464E-1)[&rate=6.518971547577559E-4]:6.52216811965E-2)[&rate=6.518971547577559E-4]:5.276852883083E-2,(51[&rate=6.518971547577559E-4]:5.003947566607E-1,(49[&rate=6.518971547577559E-4]:2.756467112128E-1,50[&rate=6.518971547577559E-4]:2.756467112128E-1)[&rate=6.518971547577559E-4]:2.192835645736E-1)[&rate=6.518971547577559E-4]:1.598278179007E-2)[&rate=6.518971547577559E-4]:4.160280142773E-2,45[&rate=6.518971547577559E-4]:5.771060229386E-1)[&rate=6.518971547577559E-4]:6.126571481551E-3,(44[&rate=6.518971547577559E-4]:7.920703360986E-3,47[&rate=6.518971547577559E-4]:1.338518423524E-2)[&rate=6.518971547577559E-4]:5.780441314963E-1)[&rate=6.518971547577559E-4]:2.196955871381E-1,(((64[&rate=6.518971547577559E-4]:5.145673688149E-1,((62[&rate=6.518971547577559E-4]:3.205770297305E-1,60[&rate=6.518971547577559E-4]:1.287962078127E-1)[&rate=6.518971547577559E-4]:2.157393497587E-1,65[&rate=6.518971547577559E-4]:3.445355575714E-1)[&rate=6.518971547577559E-4]:1.934687973679E-2)[&rate=6.518971547577559E-4]:2.590153742872E-1,(61[&rate=6.518971547577559E-4]:1.593705440284E-1,63[&rate=6.518971547577559E-4]:1.182746536174E-1)[&rate=6.518971547577559E-4]:6.553080894847E-1)[&rate=6.518971547577559E-4]:6.602314938387E-1,(128[&rate=6.518971547577559E-4]:1.262033920166E0,((118[&rate=6.518971547577559E-4]:9.281598598489E-1,(69[&rate=6.518971547577559E-4]:7.920573657845E-1,(131[&rate=6.518971547577559E-4]:3.899996021017E-1,(130[&rate=6.518971547577559E-4]:1.523304863658E-1,(132[&rate=6.518971547577559E-4]:9.087420464243E-2,129[&rate=6.518971547577559E-4]:8.813447861507E-2)[&rate=6.518971547577559E-4]:6.419600775077E-2)[&rate=6.518971547577559E-4]:2.349293897085E-1)[&rate=6.518971547577559E-4]:2.568522842306E-1)[&rate=6.518971547577559E-4]:1.470613981741E-1)[&rate=6.518971547577559E-4]:4.637019783897E-1,121[&rate=6.518971547577559E-4]:1.849396084814E0)[&rate=6.518971547577559E-4]:9.898109325026E-3)[&rate=6.518971547577559E-4]:7.315017978819E-2)[&rate=6.518971547577559E-4]:2.41140293895E-1)[&rate=6.518971547577559E-4]:1.3535946414E-1,((36[&rate=6.518971547577559E-4]:2.988689825257E-2,127[&rate=6.518971547577559E-4]:2.550434843458E0)[&rate=6.518971547577559E-4]:2.975024517551E-2,35[&rate=6.518971547577559E-4]:1.306180096231E-2)[&rate=6.518971547577559E-4]:1.698549337395E-1)[&rate=6.518971547577559E-4]:2.809487832029E-1,((((39[&rate=6.518971547577559E-4]:4.389760439892E-1,(((16[&rate=6.518971547577559E-4]:2.000877212543E0,(2[&rate=6.518971547577559E-4]:7.87147942677E-1,(((26[&rate=6.518971547577559E-4]:7.206034581775E-1,(7[&rate=6.518971547577559E-4]:1.833498277841E-1,8[&rate=6.518971547577559E-4]:1.833498277841E-1)[&rate=6.518971547577559E-4]:4.304043153248E-1)[&rate=6.518971547577559E-4]:4.964353300445E-2,31[&rate=6.518971547577559E-4]:8.140826076203E-1)[&rate=6.518971547577559E-4]:3.502877126189E-2,(22[&rate=6.518971547577559E-4]:2.269573452255E-1,27[&rate=6.518971547577559E-4]:2.433957013899E-1)[&rate=6.518971547577559E-4]:5.673595131086E-1)[&rate=6.518971547577559E-4]:1.654338240689E-1)[&rate=6.518971547577559E-4]:1.084962146578E0)[&rate=6.518971547577559E-4]:4.76703434986E-2,(((((((((105[&rate=6.518971547577559E-4]:2.435171498462E-1,110[&rate=6.518971547577559E-4]:2.654349580652E-1)[&rate=6.518971547577559E-4]:3.605720345664E-1,113[&rate=6.518971547577559E-4]:6.314864446864E-1)[&rate=6.518971547577559E-4]:7.598222372946E-2,((9[&rate=6.518971547577559E-4]:4.782053227251E-1,(30[&rate=6.518971547577559E-4]:2.655213427738E-1,4[&rate=6.518971547577559E-4]:9.291860304776E-2)[&rate=6.518971547577559E-4]:3.359716511842E-1)[&rate=6.518971547577559E-4]:3.554103521305E-2,(17[&rate=6.518971547577559E-4]:3.440641324936E-1,14[&rate=6.518971547577559E-4]:3.0570796811E-1)[&rate=6.518971547577559E-4]:2.162575679103E-1)[&rate=6.518971547577559E-4]:1.855031323956E-1)[&rate=6.518971547577559E-4]:1.683137851675E-2,117[&rate=6.518971547577559E-4]:7.270397729602E-1)[&rate=6.518971547577559E-4]:3.564282568072E-1,(((115[&rate=6.518971547577559E-4]:5.716439499699E-1,(19[&rate=6.518971547577559E-4]:3.954739471741E-1,13[&rate=6.518971547577559E-4]:3.571177827904E-1)[&rate=6.518971547577559E-4]:2.967179480013E-1)[&rate=6.518971547577559E-4]:1.536737619445E-1,(107[&rate=6.518971547577559E-4]:5.971672220919E-1,((109[&rate=6.518971547577559E-4]:4.899672667835E-1,(114[&rate=6.518971547577559E-4]:2.118743440809E-1,112[&rate=6.518971547577559E-4]:2.940661249027E-1)[&rate=6.518971547577559E-4]:1.986408679081E-1)[&rate=6.518971547577559E-4]:1.104293504514E-1,108[&rate=6.518971547577559E-4]:5.784788090158E-1)[&rate=6.518971547577559E-4]:1.594868704871E-2)[&rate=6.518971547577559E-4]:1.884244624253E-1)[&rate=6.518971547577559E-4]:2.594184880241E-1,(((148[&rate=6.518971547577559E-4]:3.452493893865E-1,143[&rate=6.518971547577559E-4]:3.425096633592E-1)[&rate=6.518971547577559E-4]:3.770581940498E-1,(((139[&rate=6.518971547577559E-4]:3.533920979642E-1,111[&rate=6.518971547577559E-4]:1.780496322108E-1)[&rate=6.518971547577559E-4]:1.727161505291E-1,104[&rate=6.518971547577559E-4]:3.343274265755E-1)[&rate=6.518971547577559E-4]:1.540575059355E-1,106[&rate=6.518971547577559E-4]:4.88384932511E-1)[&rate=6.518971547577559E-4]:2.558404591444E-1)[&rate=6.518971547577559E-4]:2.014143238004E-2,116[&rate=6.518971547577559E-4]:7.040928514327E-1)[&rate=6.518971547577559E-4]:2.806433485058E-1)[&rate=6.518971547577559E-4]:1.380032297948E-2)[&rate=6.518971547577559E-4]:1.42769875022E-1,(((11[&rate=6.518971547577559E-4]:7.021368230246E-1,140[&rate=6.518971547577559E-4]:6.829587408329E-1)[&rate=6.518971547577559E-4]:6.061160642558E-2,(23[&rate=6.518971547577559E-4]:5.999894502928E-1,(25[&rate=6.518971547577559E-4]:2.858640489608E-1,20[&rate=6.518971547577559E-4]:2.66685966769E-1)[&rate=6.518971547577559E-4]:3.250843054417E-1)[&rate=6.518971547577559E-4]:2.476904860066E-1)[&rate=6.518971547577559E-4]:3.85491112997E-1,((((28[&rate=6.518971547577559E-4]:5.665029072517E-1,21[&rate=6.518971547577559E-4]:5.418453730053E-1)[&rate=6.518971547577559E-4]:2.291941616438E-1,1[&rate=6.518971547577559E-4]:9.395699032605E-3)[&rate=6.518971547577559E-4]:6.440646908306E-3,24[&rate=6.518971547577559E-4]:7.966582637491E-1)[&rate=6.518971547577559E-4]:4.298147410727E-1,102[&rate=6.518971547577559E-4]:6.482916920551E-2)[&rate=6.518971547577559E-4]:1.76569485842E-2)[&rate=6.518971547577559E-4]:6.703945823251E-2)[&rate=6.518971547577559E-4]:2.766153829937E-2,((144[&rate=6.518971547577559E-4]:2.850300940476E-1,(141[&rate=6.518971547577559E-4]:1.627741165472E-1,145[&rate=6.518971547577559E-4]:1.655138425748E-1)[&rate=6.518971547577559E-4]:1.249957035277E-1)[&rate=6.518971547577559E-4]:3.833185885865E-1,142[&rate=6.518971547577559E-4]:6.73828134689E-1)[&rate=6.518971547577559E-4]:7.499343220984E-1)[&rate=6.518971547577559E-4]:6.037801760712E-2,((3[&rate=6.518971547577559E-4]:3.203277251691E-1,((((86[&rate=6.518971547577559E-4]:7.434723765915E-2,83[&rate=6.518971547577559E-4]:7.434723765915E-2)[&rate=6.518971547577559E-4]:7.163123813699E-2,(85[&rate=6.518971547577559E-4]:1.39357768992E-1,(93[&rate=6.518971547577559E-4]:3.668101427825E-2,84[&rate=6.518971547577559E-4]:2.298238414124E-2)[&rate=6.518971547577559E-4]:1.163753848507E-1)[&rate=6.518971547577559E-4]:6.620706804168E-3)[&rate=6.518971547577559E-4]:3.671148948988E-2,(87[&rate=6.518971547577559E-4]:1.768680342746E-1,((90[&rate=6.518971547577559E-4]:4.745892238583E-2,91[&rate=6.518971547577559E-4]:4.745892238583E-2)[&rate=6.518971547577559E-4]:2.552038246098E-2,92[&rate=6.518971547577559E-4]:7.29793048468E-2)[&rate=6.518971547577559E-4]:1.175873595648E-1)[&rate=6.518971547577559E-4]:5.82193101143E-3)[&rate=6.518971547577559E-4]:1.232014645618E-1,(89[&rate=6.518971547577559E-4]:1.076384385699E-1,88[&rate=6.518971547577559E-4]:9.393980843289E-2)[&rate=6.518971547577559E-4]:2.11951621415E-1)[&rate=6.518971547577559E-4]:5.541623227184E-1)[&rate=6.518971547577559E-4]:2.758189433475E-1,((6[&rate=6.518971547577559E-4]:5.28472268286E-1,18[&rate=6.518971547577559E-4]:5.914859669161E-1)[&rate=6.518971547577559E-4]:2.874392359183E-2,(15[&rate=6.518971547577559E-4]:5.277182326306E-1,10[&rate=6.518971547577559E-4]:4.893620682472E-1)[&rate=6.518971547577559E-4]:8.429247979499E-2)[&rate=6.518971547577559E-4]:9.09852711593E-2)[&rate=6.518971547577559E-4]:6.386787373847E-1)[&rate=6.518971547577559E-4]:3.996793551904E-1,101[&rate=6.518971547577559E-4]:6.317650350641E-1)[&rate=6.518971547577559E-4]:3.044537538542E-1)[&rate=6.518971547577559E-4]:3.850509980094E-1,146[&rate=6.518971547577559E-4]:4.68324207169E-1)[&rate=6.518971547577559E-4]:9.08704160552E-2)[&rate=6.518971547577559E-4]:6.350689385231E-2,(40[&rate=6.518971547577559E-4]:4.520635571338E-1,(147[&rate=6.518971547577559E-4]:4.391910859176E-1,97[&rate=6.518971547577559E-4]:3.107757853711E-1)[&rate=6.518971547577559E-4]:7.024952039647E-2)[&rate=6.518971547577559E-4]:5.041938070778E-2)[&rate=6.518971547577559E-4]:1.156025820599E-1,((98[&rate=6.518971547577559E-4]:5.84372401751E-1,(96[&rate=6.518971547577559E-4]:3.764729475001E-1,99[&rate=6.518971547577559E-4]:4.119920731829E-1)[&rate=6.518971547577559E-4]:1.942382520653E-1)[&rate=6.518971547577559E-4]:1.509722461169E-2,((100[&rate=6.518971547577559E-4]:2.733177733498E-1,94[&rate=6.518971547577559E-4]:2.733177733498E-1)[&rate=6.518971547577559E-4]:8.079778117785E-2,95[&rate=6.518971547577559E-4]:4.388150080797E-1)[&rate=6.518971547577559E-4]:1.715835800318E-1)[&rate=6.518971547577559E-4]:1.470311940851E-1)[&rate=6.518971547577559E-4]:1.347172950397E-1,38[&rate=6.518971547577559E-4]:6.844968040121E-1)[&rate=6.518971547577559E-4]:3.817341604081E-1)[&rate=6.518971547577559E-4]:8.919582143715E-2)[&rate=6.518971547577559E-4]:1.555864237094E-1)[&rate=6.518971547577559E-4]:1.552183491963E-1)[&rate=6.518971547577559E-4]:2.199369666445E-2);
tree STATE_88740000 [&joint=-20954.764317215395,lnP=-20954.764317215395] = [&R] (34[&rate=6.10727262297114E-4]:1.27455959601E-1,(((((((135[&rate=6.10727262297114E-4]:6.959265095184E-1,(138[&rate=6.10727262297114E-4]:5.314801233109E-1,136[&rate=6.10727262297114E-4]:3.999732739957E-1)[&rate=6.10727262297114E-4]:3.644463862075E-1)[&rate=6.10727262297114E-4]:8.180666619741E-1,(120[&rate=6.10727262297114E-4]:5.714206789811E-1,119[&rate=6.10727262297114E-4]:6.6731108994E-1)[&rate=6.10727262297114E-4]:1.194627287032E0)[&rate=6.10727262297114E-4]:3.167199619222E-1,126[&rate=6.10727262297114E-4]:1.39295581625E0)[&rate=6.10727262297114E-4]:1.054356013745E-2,66[&rate=6.10727262297114E-4]:1.563251867028E-1)[&rate=6.10727262297114E-4]:3.702930690906E-1,((122[&rate=6.10727262297114E-4]:5.233372785117E-1,(123[&rate=6.10727262297114E-4]:1.575640256808E-1,124[&rate=6.10727262297114E-4]:1.548317852437E-1)[&rate=6.10727262297114E-4]:3.657732528309E-1)[&rate=6.10727262297114E-4]:3.242082764314E-1,67[&rate=6.10727262297114E-4]:3.462730046024E-1)[&rate=6.10727262297114E-4]:1.803452511909E-1)[&rate=6.10727262297114E-4]:3.713852143667E-1,(((((((118[&rate=6.10727262297114E-4]:8.04082014465E-1,(69[&rate=6.10727262297114E-4]:7.017466639325E-1,(((130[&rate=6.10727262297114E-4]:3.259598947646E-2,131[&rate=6.10727262297114E-4]:3.533571550381E-2)[&rate=6.10727262297114E-4]:1.280035395287E-1,129[&rate=6.10727262297114E-4]:1.605995290051E-1)[&rate=6.10727262297114E-4]:8.895681160887E-2,132[&rate=6.10727262297114E-4]:2.522960666414E-1)[&rate=6.10727262297114E-4]:3.042451178389E-1)[&rate=6.10727262297114E-4]:1.132942546422E-1)[&rate=6.10727262297114E-4]:6.751094164519E-1,(((60[&rate=6.10727262297114E-4]:8.009063202242E-2,((65[&rate=6.10727262297114E-4]:6.098676412663E-2,64[&rate=6.10727262297114E-4]:2.116716956333E-1)[&rate=6.10727262297114E-4]:1.205326341526E-2,62[&rate=6.10727262297114E-4]:2.648208494596E-1)[&rate=6.10727262297114E-4]:7.050604480527E-3)[&rate=6.10727262297114E-4]:4.015184924921E-1,(61[&rate=6.10727262297114E-4]:1.66300339975E-1,63[&rate=6.10727262297114E-4]:1.252044495639E-1)[&rate=6.10727262297114E-4]:5.070896064573E-1)[&rate=6.10727262297114E-4]:7.867491014591E-1,128[&rate=6.10727262297114E-4]:1.320413020494E0)[&rate=6.10727262297114E-4]:1.905238302546E-2)[&rate=6.10727262297114E-4]:2.167934069731E-1,(((((46[&rate=6.10727262297114E-4]:4.119292474467E-1,43[&rate=6.10727262297114E-4]:4.119292474467E-1)[&rate=6.10727262297114E-4]:1.383098457155E-2,(41[&rate=6.10727262297114E-4]:3.196761819821E-1,(42[&rate=6.10727262297114E-4]:1.976163675351E-1,48[&rate=6.10727262297114E-4]:2.358677336553E-1)[&rate=6.10727262297114E-4]:1.275242953213E-1)[&rate=6.10727262297114E-4]:5.143924129316E-2)[&rate=6.10727262297114E-4]:8.854533160219E-2,(49[&rate=6.10727262297114E-4]:3.64131461309E-1,50[&rate=6.10727262297114E-4]:3.64131461309E-1)[&rate=6.10727262297114E-4]:1.173872170657E-1)[&rate=6.10727262297114E-4]:2.81915306201E-2,(51[&rate=6.10727262297114E-4]:4.873549483394E-1,44[&rate=6.10727262297114E-4]:5.092128718366E-1)[&rate=6.10727262297114E-4]:2.781974152967E-2)[&rate=6.10727262297114E-4]:6.238243470611E-2,(45[&rate=6.10727262297114E-4]:4.993218078456E-1,47[&rate=6.10727262297114E-4]:5.07518529157E-1)[&rate=6.10727262297114E-4]:9.736099978968E-2)[&rate=6.10727262297114E-4]:1.86179790566E-1)[&rate=6.10727262297114E-4]:4.8249985467E-2,35[&rate=6.10727262297114E-4]:7.574167267194E-2)[&rate=6.10727262297114E-4]:6.624424241619E-2,(36[&rate=6.10727262297114E-4]:1.711936615553E-1,(127[&rate=6.10727262297114E-4]:2.344200118001E0,121[&rate=6.10727262297114E-4]:1.90310422759E0)[&rate=6.10727262297114E-4]:3.475414887596E-1)[&rate=6.10727262297114E-4]:1.736759599854E-2)[&rate=6.10727262297114E-4]:3.819424790344E-1,(((146[&rate=6.10727262297114E-4]:6.992902946005E-1,(((((147[&rate=6.10727262297114E-4]:4.306735620846E-1,((((((((28[&rate=6.10727262297114E-4]:6.974883866835E-1,21[&rate=6.10727262297114E-4]:6.728308524371E-1)[&rate=6.10727262297114E-4]:1.054951295329E-1,1[&rate=6.10727262297114E-4]:1.668214635349E-2)[&rate=6.10727262297114E-4]:1.301648332646E-1,24[&rate=6.10727262297114E-4]:9.276688974264E-1)[&rate=6.10727262297114E-4]:3.68930993467E-1,102[&rate=6.10727262297114E-4]:1.34956055277E-1)[&rate=6.10727262297114E-4]:6.430709519757E-2,((140[&rate=6.10727262297114E-4]:7.202505984382E-1,11[&rate=6.10727262297114E-4]:7.3942868063E-1)[&rate=6.10727262297114E-4]:1.161955053139E-1,(23[&rate=6.10727262297114E-4]:5.913164418209E-1,(25[&rate=6.10727262297114E-4]:3.200277664065E-1,20[&rate=6.10727262297114E-4]:3.008496842148E-1)[&rate=6.10727262297114E-4]:2.82247579524E-1)[&rate=6.10727262297114E-4]:3.492392509722E-1)[&rate=6.10727262297114E-4]:4.093923891882E-1)[&rate=6.10727262297114E-4]:2.175765334615E-2,(((((17[&rate=6.10727262297114E-4]:5.630421418556E-1,14[&rate=6.10727262297114E-4]:5.246859774719E-1)[&rate=6.10727262297114E-4]:3.506961737085E-1,((117[&rate=6.10727262297114E-4]:6.709407852492E-1,(30[&rate=6.10727262297114E-4]:1.858922831431E-1,4[&rate=6.10727262297114E-4]:1.328954341706E-2)[&rate=6.10727262297114E-4]:5.973772692294E-1)[&rate=6.10727262297114E-4]:1.514853040855E-3,9[&rate=6.10727262297114E-4]:6.614967341804E-1)[&rate=6.10727262297114E-4]:2.056662389179E-1)[&rate=6.10727262297114E-4]:5.224523853577E-2,(113[&rate=6.10727262297114E-4]:6.875316513707E-1,(110[&rate=6.10727262297114E-4]:6.603683118459E-1,105[&rate=6.10727262297114E-4]:6.384505036269E-1)[&rate=6.10727262297114E-4]:2.168388747004E-2)[&rate=6.10727262297114E-4]:2.400957383455E-1)[&rate=6.10727262297114E-4]:1.903855792226E-1,(((115[&rate=6.10727262297114E-4]:3.734583559913E-1,(19[&rate=6.10727262297114E-4]:3.706347757995E-1,13[&rate=6.10727262297114E-4]:3.322786114158E-1)[&rate=6.10727262297114E-4]:1.233715253974E-1)[&rate=6.10727262297114E-4]:3.762031759414E-1,((107[&rate=6.10727262297114E-4]:3.789231358335E-1,108[&rate=6.10727262297114E-4]:3.761834098061E-1)[&rate=6.10727262297114E-4]:2.470815991321E-1,(109[&rate=6.10727262297114E-4]:4.7649113763E-1,(112[&rate=6.10727262297114E-4]:1.827711578189E-1,114[&rate=6.10727262297114E-4]:1.00579376997E-1)[&rate=6.10727262297114E-4]:2.964597058385E-1)[&rate=6.10727262297114E-4]:1.686916795273E-1)[&rate=6.10727262297114E-4]:1.839307695699E-1)[&rate=6.10727262297114E-4]:1.809443917523E-1,((148[&rate=6.10727262297114E-4]:2.475759421106E-1,143[&rate=6.10727262297114E-4]:2.448362160833E-1)[&rate=6.10727262297114E-4]:5.709464565295E-1,((((111[&rate=6.10727262297114E-4]:7.053166810411E-2,139[&rate=6.10727262297114E-4]:2.458741338575E-1)[&rate=6.10727262297114E-4]:8.644467649072E-2,106[&rate=6.10727262297114E-4]:1.405379884305E-1)[&rate=6.10727262297114E-4]:2.299876845647E-1,104[&rate=6.10727262297114E-4]:3.705256729952E-1)[&rate=6.10727262297114E-4]:4.002436901179E-1,116[&rate=6.10727262297114E-4]:7.104953905103E-1)[&rate=6.10727262297114E-4]:6.967084374614E-2)[&rate=6.10727262297114E-4]:1.504396894286E-1)[&rate=6.10727262297114E-4]:1.052152644319E-1)[&rate=6.10727262297114E-4]:6.15637833572E-2,((141[&rate=6.10727262297114E-4]:1.458926351807E-1,(145[&rate=6.10727262297114E-4]:1.355609556168E-1,144[&rate=6.10727262297114E-4]:1.300815035619E-1)[&rate=6.10727262297114E-4]:1.307140559145E-2)[&rate=6.10727262297114E-4]:1.244485091193E-1,142[&rate=6.10727262297114E-4]:2.730808703276E-1)[&rate=6.10727262297114E-4]:1.079098621695E0)[&rate=6.10727262297114E-4]:1.154166542643E-1)[&rate=6.10727262297114E-4]:1.52278867445E-1,(((15[&rate=6.10727262297114E-4]:2.274919054459E-1,10[&rate=6.10727262297114E-4]:1.891357410624E-1)[&rate=6.10727262297114E-4]:2.791082318731E-1,(18[&rate=6.10727262297114E-4]:4.373399719603E-1,6[&rate=6.10727262297114E-4]:3.743262733301E-1)[&rate=6.10727262297114E-4]:7.747934344106E-2)[&rate=6.10727262297114E-4]:3.790474168593E-1,(((87[&rate=6.10727262297114E-4]:1.323372347767E-1,(((90[&rate=6.10727262297114E-4]:2.239016457838E-2,91[&rate=6.10727262297114E-4]:2.239016457838E-2)[&rate=6.10727262297114E-4]:6.668137364652E-3,92[&rate=6.10727262297114E-4]:2.905830194303E-2)[&rate=6.10727262297114E-4]:1.012287147495E-1,(84[&rate=6.10727262297114E-4]:7.873181359647E-2,(93[&rate=6.10727262297114E-4]:6.267600941587E-2,(85[&rate=6.10727262297114E-4]:4.65767994847E-2,86[&rate=6.10727262297114E-4]:4.65767994847E-2)[&rate=6.10727262297114E-4]:2.400579794152E-3)[&rate=6.10727262297114E-4]:2.975443431762E-2)[&rate=6.10727262297114E-4]:3.785657295902E-2)[&rate=6.10727262297114E-4]:1.574884822125E-2)[&rate=6.10727262297114E-4]:2.90023709967E-1,(83[&rate=6.10727262297114E-4]:1.512861518753E-1,(89[&rate=6.10727262297114E-4]:5.637893306916E-2,88[&rate=6.10727262297114E-4]:4.268030293215E-2)[&rate=6.10727262297114E-4]:1.086058489431E-1)[&rate=6.10727262297114E-4]:2.710747928684E-1)[&rate=6.10727262297114E-4]:6.715755540078E-1,3[&rate=6.10727262297114E-4]:5.542104713544E-1)[&rate=6.10727262297114E-4]:2.245877677556E-1)[&rate=6.10727262297114E-4]:5.917617061284E-1)[&rate=6.10727262297114E-4]:2.950251337415E-1,101[&rate=6.10727262297114E-4]:6.628453529523E-1)[&rate=6.10727262297114E-4]:6.836153189457E-1)[&rate=6.10727262297114E-4]:2.799711365867E-2,(39[&rate=6.10727262297114E-4]:3.946880927728E-1,97[&rate=6.10727262297114E-4]:3.236498414066E-1)[&rate=6.10727262297114E-4]:6.605533790152E-3)[&rate=6.10727262297114E-4]:6.928126693228E-3,(2[&rate=6.10727262297114E-4]:9.902722024631E-1,(((22[&rate=6.10727262297114E-4]:4.859837550691E-1,27[&rate=6.10727262297114E-4]:5.024221112334E-1)[&rate=6.10727262297114E-4]:2.058254175057E-1,31[&rate=6.10727262297114E-4]:7.466036931228E-1)[&rate=6.10727262297114E-4]:3.209287549589E-2,(26[&rate=6.10727262297114E-4]:4.97315118276E-1,(7[&rate=6.10727262297114E-4]:5.772226109077E-2,8[&rate=6.10727262297114E-4]:5.772226109077E-2)[&rate=6.10727262297114E-4]:3.327435421167E-1)[&rate=6.10727262297114E-4]:2.375458339043E-1)[&rate=6.10727262297114E-4]:4.389728941185E-1)[&rate=6.10727262297114E-4]:1.374675353622E0)[&rate=6.10727262297114E-4]:2.358092925365E-2,16[&rate=6.10727262297114E-4]:2.517295608627E0)[&rate=6.10727262297114E-4]:6.423281495596E-4,40[&rate=6.10727262297114E-4]:4.324450106593E-1)[&rate=6.10727262297114E-4]:1.466267047063E-1)[&rate=6.10727262297114E-4]:1.911842159122E-2,((96[&rate=6.10727262297114E-4]:4.477184085627E-1,99[&rate=6.10727262297114E-4]:4.832375342456E-1)[&rate=6.10727262297114E-4]:1.478207042454E-1,((95[&rate=6.10727262297114E-4]:5.310952347496E-1,(94[&rate=6.10727262297114E-4]:2.002594510486E-1,100[&rate=6.10727262297114E-4]:2.002594510486E-1)[&rate=6.10727262297114E-4]:2.46136330149E-1)[&rate=6.10727262297114E-4]:5.556649853497E-2,98[&rate=6.10727262297114E-4]:5.757327715358E-1)[&rate=6.10727262297114E-4]:3.346754345793E-2)[&rate=6.10727262297114E-4]:1.174051225094E-1)[&rate=6.10727262297114E-4]:2.880003379226E-1,38[&rate=6.10727262297114E-4]:8.178844639504E-1)[&rate=6.10727262297114E-4]:3.084093766876E-1)[&rate=6.10727262297114E-4]:2.894250734264E-1,(((59[&rate=6.10727262297114E-4]:3.612235844924E-1,(((58[&rate=6.10727262297114E-4]:2.840096881764E-1,57[&rate=6.10727262297114E-4]:2.676162455535E-1)[&rate=6.10727262297114E-4]:4.565691132928E-2,(55[&rate=6.10727262297114E-4]:1.899469347926E-1,56[&rate=6.10727262297114E-4]:1.899469347926E-1)[&rate=6.10727262297114E-4]:1.123972603414E-1)[&rate=6.10727262297114E-4]:6.820397576293E-3,(37[&rate=6.10727262297114E-4]:2.833288583039E-1,54[&rate=6.10727262297114E-4]:2.068261260634E-1)[&rate=6.10727262297114E-4]:7.228382183826E-2)[&rate=6.10727262297114E-4]:4.386227047052E-2)[&rate=6.10727262297114E-4]:5.7684875735E-2,68[&rate=6.10727262297114E-4]:3.697281323585E-1)[&rate=6.10727262297114E-4]:3.107485777694E-1,(125[&rate=6.10727262297114E-4]:7.338981291035E-1,((((52[&rate=6.10727262297114E-4]:5.58962224963E-1,(103[&rate=6.10727262297114E-4]:7.939596615147E-1,((12[&rate=6.10727262297114E-4]:2.36540768605E-1,5[&rate=6.10727262297114E-4]:1.981846042215E-1)[&rate=6.10727262297114E-4]:3.656583795031E-1,29[&rate=6.10727262297114E-4]:7.090484631766E-1)[&rate=6.10727262297114E-4]:3.177879106669E-1)[&rate=6.10727262297114E-4]:1.429296298009E0)[&rate=6.10727262297114E-4]:1.483809764103E-1,(133[&rate=6.10727262297114E-4]:8.621300523035E-1,(137[&rate=6.10727262297114E-4]:7.298770163604E-1,134[&rate=6.10727262297114E-4]:6.586441396482E-1)[&rate=6.10727262297114E-4]:1.733489263541E-1)[&rate=6.10727262297114E-4]:6.190959247267E-1)[&rate=6.10727262297114E-4]:2.685694491002E-2,((75[&rate=6.10727262297114E-4]:6.643087201444E-1,((70[&rate=6.10727262297114E-4]:5.242339033059E-1,76[&rate=6.10727262297114E-4]:5.625900676894E-1)[&rate=6.10727262297114E-4]:3.178846593797E-2,74[&rate=6.10727262297114E-4]:5.943785336274E-1)[&rate=6.10727262297114E-4]:6.993018651704E-2)[&rate=6.10727262297114E-4]:6.953788759794E-2,((77[&rate=6.10727262297114E-4]:3.762284331146E-1,(((71[&rate=6.10727262297114E-4]:1.780845362193E-1,(79[&rate=6.10727262297114E-4]:1.996102526469E-1,82[&rate=6.10727262297114E-4]:2.07829430729E-1)[&rate=6.10727262297114E-4]:5.871543846369E-3)[&rate=6.10727262297114E-4]:9.574087702469E-3,(78[&rate=6.10727262297114E-4]:4.99607530507E-2,72[&rate=6.10727262297114E-4]:2.804294483139E-2)[&rate=6.10727262297114E-4]:1.650951311451E-1)[&rate=6.10727262297114E-4]:1.067451756769E-1,73[&rate=6.10727262297114E-4]:3.628969502835E-1)[&rate=6.10727262297114E-4]:1.881093488579E-2)[&rate=6.10727262297114E-4]:3.641027608556E-3,(80[&rate=6.10727262297114E-4]:1.930254931219E-1,81[&rate=6.10727262297114E-4]:1.930254931219E-1)[&rate=6.10727262297114E-4]:1.430083511628E-1)[&rate=6.10727262297114E-4]:3.484976949645E-1)[&rate=6.10727262297114E-4]:7.386198758417E-1)[&rate=6.10727262297114E-4]:1.658724230665E-2,53[&rate=6.10727262297114E-4]:7.425906672786E-1)[&rate=6.10727262297114E-4]:2.016899754861E-1)[&rate=6.10727262297114E-4]:1.132452476911E-1)[&rate=6.10727262297114E-4]:6.805973951934E-1)[&rate=6.10727262297114E-4]:8.465000261108E-2)[&rate=6.10727262297114E-4]:5.399427053431E-2,(33[&rate=6.10727262297114E-4]:3.46960672048E-2,32[&rate=6.10727262297114E-4]:2.921661515009E-2)[&rate=6.10727262297114E-4]:3.784961869509E-2)[&rate=6.10727262297114E-4]:3.847191753669E-2);
tree STATE_88830000 [&joint=-20957.83823881104,lnP=-20957.83823881104] = [&R] ((32[&rate=5.147871387518231E-4]:9.135612951166E-2,(((((123[&rate=5.147871387518231E-4]:2.152413382686E-1,124[&rate=5.147871387518231E-4]:2.125090978315E-1)[&rate=5.147871387518231E-4]:8.923182921606E-2,122[&rate=5.147871387518231E-4]:3.044731674847E-1)[&rate=5.147871387518231E-4]:3.976905872916E-1,67[&rate=5.147871387518231E-4]:2.008912044356E-1)[&rate=5.147871387518231E-4]:3.724878062772E-1,((126[&rate=5.147871387518231E-4]:1.107912979553E0,(((135[&rate=5.147871387518231E-4]:5.122169969072E-1,(138[&rate=5.147871387518231E-4]:4.100257826225E-1,136[&rate=5.147871387518231E-4]:2.785189333073E-1)[&rate=5.147871387518231E-4]:3.021912142847E-1)[&rate=5.147871387518231E-4]:1.942078517046E-1,119[&rate=5.147871387518231E-4]:1.054370054091E0)[&rate=5.147871387518231E-4]:4.340369424723E-1,120[&rate=5.147871387518231E-4]:1.392516585605E0)[&rate=5.147871387518231E-4]:4.052085056332E-1)[&rate=5.147871387518231E-4]:3.487640812801E-1,66[&rate=5.147871387518231E-4]:2.095028711481E-1)[&rate=5.147871387518231E-4]:3.638761395647E-1)[&rate=5.147871387518231E-4]:3.862943240172E-1,(((59[&rate=5.147871387518231E-4]:4.59604690178E-1,(((57[&rate=5.147871387518231E-4]:2.785710962811E-1,54[&rate=5.147871387518231E-4]:2.375874897238E-1)[&rate=5.147871387518231E-4]:9.913715368148E-2,(37[&rate=5.147871387518231E-4]:3.78923277356E-1,58[&rate=5.147871387518231E-4]:3.597975942959E-1)[&rate=5.147871387518231E-4]:3.430409828967E-2)[&rate=5.147871387518231E-4]:7.987261818992E-2,(55[&rate=5.147871387518231E-4]:3.326693469072E-1,56[&rate=5.147871387518231E-4]:3.326693469072E-1)[&rate=5.147871387518231E-4]:1.139825594966E-1)[&rate=5.147871387518231E-4]:4.756062462562E-3)[&rate=5.147871387518231E-4]:1.477982788614E-1,68[&rate=5.147871387518231E-4]:5.582226411705E-1)[&rate=5.147871387518231E-4]:5.289786326284E-1,(125[&rate=5.147871387518231E-4]:8.996580774913E-1,(((137[&rate=5.147871387518231E-4]:4.712456982831E-1,(133[&rate=5.147871387518231E-4]:4.100026195966E-1,134[&rate=5.147871387518231E-4]:3.798656332954E-1)[&rate=5.147871387518231E-4]:2.014718827542E-2)[&rate=5.147871387518231E-4]:1.140136020901E0,(52[&rate=5.147871387518231E-4]:7.062966137743E-1,(103[&rate=5.147871387518231E-4]:1.323309770392E0,((12[&rate=5.147871387518231E-4]:4.54389896162E-1,5[&rate=5.147871387518231E-4]:4.160337317786E-1)[&rate=5.147871387518231E-4]:3.656849382952E-2,29[&rate=5.147871387518231E-4]:5.978077050601E-1)[&rate=5.147871387518231E-4]:9.583787776611E-1)[&rate=5.147871387518231E-4]:1.047280577943E0)[&rate=5.147871387518231E-4]:9.010643934158E-2)[&rate=5.147871387518231E-4]:5.144277156019E-3,(53[&rate=5.147871387518231E-4]:7.345573957174E-1,((((76[&rate=5.147871387518231E-4]:3.516960394847E-1,70[&rate=5.147871387518231E-4]:3.133398751012E-1)[&rate=5.147871387518231E-4]:4.199884841927E-2,74[&rate=5.147871387518231E-4]:3.936948879039E-1)[&rate=5.147871387518231E-4]:4.296069140826E-2,75[&rate=5.147871387518231E-4]:4.366555793122E-1)[&rate=5.147871387518231E-4]:2.621744544806E-1,((73[&rate=5.147871387518231E-4]:3.466600889086E-1,77[&rate=5.147871387518231E-4]:3.411806368539E-1)[&rate=5.147871387518231E-4]:1.019474769206E-1,((((72[&rate=5.147871387518231E-4]:1.366085319533E-1,78[&rate=5.147871387518231E-4]:1.585263401727E-1)[&rate=5.147871387518231E-4]:3.529250109768E-2,79[&rate=5.147871387518231E-4]:1.938188412703E-1)[&rate=5.147871387518231E-4]:2.666782083547E-2,82[&rate=5.147871387518231E-4]:2.287058401879E-1)[&rate=5.147871387518231E-4]:1.762245377489E-1,(71[&rate=5.147871387518231E-4]:1.880306935788E-1,(80[&rate=5.147871387518231E-4]:7.180706231723E-2,81[&rate=5.147871387518231E-4]:7.180706231723E-2)[&rate=5.147871387518231E-4]:1.354017134533E-1)[&rate=5.147871387518231E-4]:1.812832460019E-1)[&rate=5.147871387518231E-4]:1.080047556373E-2)[&rate=5.147871387518231E-4]:2.502224679636E-1)[&rate=5.147871387518231E-4]:7.821904205367E-1)[&rate=5.147871387518231E-4]:5.879321324313E-2)[&rate=5.147871387518231E-4]:3.16689982192E-1)[&rate=5.147871387518231E-4]:3.542098629743E-1)[&rate=5.147871387518231E-4]:4.201926987034E-1)[&rate=5.147871387518231E-4]:1.661430163085E-2)[&rate=5.147871387518231E-4]:8.641090971717E-2,(((((((121[&rate=5.147871387518231E-4]:2.097600456316E0,36[&rate=5.147871387518231E-4]:1.814840152178E-2)[&rate=5.147871387518231E-4]:2.91681097882E-2,35[&rate=5.147871387518231E-4]:7.411688442187E-4)[&rate=5.147871387518231E-4]:1.872249258026E-1,127[&rate=5.147871387518231E-4]:2.755089382318E0)[&rate=5.147871387518231E-4]:1.81749810246E-1,((45[&rate=5.147871387518231E-4]:7.343195038628E-1,((47[&rate=5.147871387518231E-4]:7.016956649696E-1,((48[&rate=5.147871387518231E-4]:4.329837238E-1,(41[&rate=5.147871387518231E-4]:1.891854318206E-1,42[&rate=5.147871387518231E-4]:1.946499126949E-1)[&rate=5.147871387518231E-4]:2.000824449849E-1)[&rate=5.147871387518231E-4]:2.041966697336E-1,(46[&rate=5.147871387518231E-4]:6.230940966499E-1,43[&rate=5.147871387518231E-4]:6.230940966499E-1)[&rate=5.147871387518231E-4]:2.501525863224E-2)[&rate=5.147871387518231E-4]:5.358630968749E-2)[&rate=5.147871387518231E-4]:3.237990777039E-3,((49[&rate=5.147871387518231E-4]:2.225831908927E-1,50[&rate=5.147871387518231E-4]:2.225831908927E-1)[&rate=5.147871387518231E-4]:2.398130969619E-1,(51[&rate=5.147871387518231E-4]:4.251900059703E-1,44[&rate=5.147871387518231E-4]:4.470479294676E-1)[&rate=5.147871387518231E-4]:4.267076275848E-2)[&rate=5.147871387518231E-4]:2.097504826463E-1)[&rate=5.147871387518231E-4]:3.75825694275E-2)[&rate=5.147871387518231E-4]:2.930069220128E-1,(128[&rate=5.147871387518231E-4]:1.528359266099E0,((((60[&rate=5.147871387518231E-4]:4.429208861722E-2,64[&rate=5.147871387518231E-4]:1.949770201239E-1)[&rate=5.147871387518231E-4]:1.940189437411E-1,(62[&rate=5.147871387518231E-4]:4.276960966265E-1,65[&rate=5.147871387518231E-4]:2.359152747088E-1)[&rate=5.147871387518231E-4]:2.395757649557E-3)[&rate=5.147871387518231E-4]:2.752707713005E-1,(61[&rate=5.147871387518231E-4]:1.357346326164E-1,63[&rate=5.147871387518231E-4]:9.46387422054E-2)[&rate=5.147871387518231E-4]:5.696279929601E-1)[&rate=5.147871387518231E-4]:8.410371137321E-1,(((129[&rate=5.147871387518231E-4]:2.044558467774E-1,132[&rate=5.147871387518231E-4]:2.071955728047E-1)[&rate=5.147871387518231E-4]:2.592105334819E-1,(131[&rate=5.147871387518231E-4]:3.596330185134E-1,130[&rate=5.147871387518231E-4]:3.568932924861E-1)[&rate=5.147871387518231E-4]:1.067730877732E-1)[&rate=5.147871387518231E-4]:4.970920537315E-1,(69[&rate=5.147871387518231E-4]:9.011471514347E-1,118[&rate=5.147871387518231E-4]:8.901882473251E-1)[&rate=5.147871387518231E-4]:2.075564880356E-1)[&rate=5.147871387518231E-4]:4.48655003948E-1)[&rate=5.147871387518231E-4]:1.216855541872E-1)[&rate=5.147871387518231E-4]:2.723633720682E-1)[&rate=5.147871387518231E-4]:9.77603900137E-2)[&rate=5.147871387518231E-4]:1.460759161853E-1,(((((96[&rate=5.147871387518231E-4]:6.316378694258E-1,99[&rate=5.147871387518231E-4]:6.671569951086E-1)[&rate=5.147871387518231E-4]:5.0973849643E-2,98[&rate=5.147871387518231E-4]:6.962729212544E-1)[&rate=5.147871387518231E-4]:7.2529583537E-3,((94[&rate=5.147871387518231E-4]:1.980791279192E-1,100[&rate=5.147871387518231E-4]:1.980791279192E-1)[&rate=5.147871387518231E-4]:8.861760626813E-2,95[&rate=5.147871387518231E-4]:3.713961877394E-1)[&rate=5.147871387518231E-4]:3.430586536174E-1)[&rate=5.147871387518231E-4]:5.111889323461E-2,((((((((141[&rate=5.147871387518231E-4]:6.751217984554E-1,144[&rate=5.147871387518231E-4]:6.72382072428E-1)[&rate=5.147871387518231E-4]:2.884964296767E-2,145[&rate=5.147871387518231E-4]:7.067111674506E-1)[&rate=5.147871387518231E-4]:2.458118994243E-1,142[&rate=5.147871387518231E-4]:9.525230668749E-1)[&rate=5.147871387518231E-4]:5.772621896005E-1,(((((30[&rate=5.147871387518231E-4]:3.325362916649E-1,4[&rate=5.147871387518231E-4]:1.599335519389E-1)[&rate=5.147871387518231E-4]:3.234016755891E-1,((9[&rate=5.147871387518231E-4]:4.851647367241E-1,(113[&rate=5.147871387518231E-4]:4.644746335221E-1,117[&rate=5.147871387518231E-4]:4.672143595496E-1)[&rate=5.147871387518231E-4]:2.89092812841E-2)[&rate=5.147871387518231E-4]:3.353317253301E-2,(17[&rate=5.147871387518231E-4]:4.133364222404E-1,14[&rate=5.147871387518231E-4]:3.749802578567E-1)[&rate=5.147871387518231E-4]:1.519368294825E-1)[&rate=5.147871387518231E-4]:1.395238676404E-2)[&rate=5.147871387518231E-4]:1.03025907767E-1,(110[&rate=5.147871387518231E-4]:5.070238295553E-1,105[&rate=5.147871387518231E-4]:4.851060213362E-1)[&rate=5.147871387518231E-4]:1.313921002602E-1)[&rate=5.147871387518231E-4]:3.78257714577E-1,(((148[&rate=5.147871387518231E-4]:5.187000761635E-1,143[&rate=5.147871387518231E-4]:5.159603501361E-1)[&rate=5.147871387518231E-4]:1.626797039054E-1,(116[&rate=5.147871387518231E-4]:5.278671281987E-1,(104[&rate=5.147871387518231E-4]:3.40864064143E-1,(111[&rate=5.147871387518231E-4]:2.36248509669E-1,(139[&rate=5.147871387518231E-4]:3.267019089606E-1,106[&rate=5.147871387518231E-4]:1.349210870428E-1)[&rate=5.147871387518231E-4]:8.488906646179E-2)[&rate=5.147871387518231E-4]:1.210539106384E-1)[&rate=5.147871387518231E-4]:2.472770366585E-1)[&rate=5.147871387518231E-4]:1.151564874864E-1)[&rate=5.147871387518231E-4]:6.867739811158E-2,(115[&rate=5.147871387518231E-4]:6.162089862235E-1,((19[&rate=5.147871387518231E-4]:6.194673717795E-1,13[&rate=5.147871387518231E-4]:5.811112073958E-1)[&rate=5.147871387518231E-4]:9.254446570293E-2,((107[&rate=5.147871387518231E-4]:4.474455192771E-1,(109[&rate=5.147871387518231E-4]:4.497507618303E-1,(114[&rate=5.147871387518231E-4]:2.372240125593E-1,112[&rate=5.147871387518231E-4]:3.194157933812E-1)[&rate=5.147871387518231E-4]:1.330746944765E-1)[&rate=5.147871387518231E-4]:1.687283963853E-2)[&rate=5.147871387518231E-4]:8.328855733966E-2,108[&rate=5.147871387518231E-4]:5.279943505894E-1)[&rate=5.147871387518231E-4]:1.210037882629E-1)[&rate=5.147871387518231E-4]:2.474509394663E-2)[&rate=5.147871387518231E-4]:9.549202757319E-2)[&rate=5.147871387518231E-4]:2.282603018286E-1)[&rate=5.147871387518231E-4]:3.021788456467E-1,(((((28[&rate=5.147871387518231E-4]:7.074255342417E-1,21[&rate=5.147871387518231E-4]:6.827679999953E-1)[&rate=5.147871387518231E-4]:1.073247723449E-1,1[&rate=5.147871387518231E-4]:2.844893672361E-2)[&rate=5.147871387518231E-4]:4.442595801E-2,24[&rate=5.147871387518231E-4]:8.536968125418E-1)[&rate=5.147871387518231E-4]:3.679540645472E-1,102[&rate=5.147871387518231E-4]:6.000704147265E-2)[&rate=5.147871387518231E-4]:7.237773566292E-2,((140[&rate=5.147871387518231E-4]:5.285278578628E-1,11[&rate=5.147871387518231E-4]:5.477059400545E-1)[&rate=5.147871387518231E-4]:1.182888287711E-1,(23[&rate=5.147871387518231E-4]:6.527116385424E-1,(20[&rate=5.147871387518231E-4]:5.90175448022E-1,25[&rate=5.147871387518231E-4]:6.093535302138E-1)[&rate=5.147871387518231E-4]:5.431701243823E-2)[&rate=5.147871387518231E-4]:9.821463713249E-2)[&rate=5.147871387518231E-4]:5.321434329674E-1)[&rate=5.147871387518231E-4]:1.179745622187E-1)[&rate=5.147871387518231E-4]:3.285057465532E-2)[&rate=5.147871387518231E-4]:1.873669741324E-1,((((((84[&rate=5.147871387518231E-4]:7.507167119464E-2,86[&rate=5.147871387518231E-4]:7.507167119464E-2)[&rate=5.147871387518231E-4]:4.673144209245E-2,(85[&rate=5.147871387518231E-4]:1.08066908737E-1,93[&rate=5.147871387518231E-4]:1.21765538874E-1)[&rate=5.147871387518231E-4]:1.373620455011E-2)[&rate=5.147871387518231E-4]:3.901269908864E-2,((90[&rate=5.147871387518231E-4]:1.462304504941E-2,91[&rate=5.147871387518231E-4]:1.462304504941E-2)[&rate=5.147871387518231E-4]:1.311450469316E-1,92[&rate=5.147871387518231E-4]:1.45768091981E-1)[&rate=5.147871387518231E-4]:2.87463505317E-2)[&rate=5.147871387518231E-4]:9.249798646645E-3,87[&rate=5.147871387518231E-4]:1.700656110224E-1)[&rate=5.147871387518231E-4]:6.383652612686E-2,(83[&rate=5.147871387518231E-4]:1.89946120508E-1,(89[&rate=5.147871387518231E-4]:8.017405494686E-2,88[&rate=5.147871387518231E-4]:6.647542480985E-2)[&rate=5.147871387518231E-4]:1.234706956982E-1)[&rate=5.147871387518231E-4]:4.39560166412E-2)[&rate=5.147871387518231E-4]:1.009332712561E0,(3[&rate=5.147871387518231E-4]:6.006694976623E-1,((6[&rate=5.147871387518231E-4]:4.902195656631E-1,(15[&rate=5.147871387518231E-4]:4.183536518683E-1,10[&rate=5.147871387518231E-4]:3.799974874848E-1)[&rate=5.147871387518231E-4]:1.266604343426E-1)[&rate=5.147871387518231E-4]:2.934524846084E-2,18[&rate=5.147871387518231E-4]:5.825785127541E-1)[&rate=5.147871387518231E-4]:1.331594780588E-1)[&rate=5.147871387518231E-4]:1.028393246506E-1)[&rate=5.147871387518231E-4]:7.643283398019E-1)[&rate=5.147871387518231E-4]:3.315130317208E-1,101[&rate=5.147871387518231E-4]:7.96610467808E-1)[&rate=5.147871387518231E-4]:7.484106666853E-1,((2[&rate=5.147871387518231E-4]:6.606912513872E-1,(((7[&rate=5.147871387518231E-4]:7.141064250854E-2,8[&rate=5.147871387518231E-4]:7.141064250854E-2)[&rate=5.147871387518231E-4]:3.940435864623E-1,26[&rate=5.147871387518231E-4]:5.723035440394E-1)[&rate=5.147871387518231E-4]:6.565314502103E-2,(31[&rate=5.147871387518231E-4]:6.697245831929E-1,(22[&rate=5.147871387518231E-4]:5.182497934097E-1,27[&rate=5.147871387518231E-4]:5.34688149574E-1)[&rate=5.147871387518231E-4]:9.668026923518E-2)[&rate=5.147871387518231E-4]:1.206772230591E-2)[&rate=5.147871387518231E-4]:2.062962061625E-1)[&rate=5.147871387518231E-4]:1.860501780516E0,((39[&rate=5.147871387518231E-4]:4.665988525102E-1,146[&rate=5.147871387518231E-4]:5.868174317451E-1)[&rate=5.147871387518231E-4]:6.619106631903E-2,40[&rate=5.147871387518231E-4]:5.327899188293E-1)[&rate=5.147871387518231E-4]:3.167731024448E-2)[&rate=5.147871387518231E-4]:7.389746425777E-3)[&rate=5.147871387518231E-4]:9.750409114349E-3,(147[&rate=5.147871387518231E-4]:5.807151556565E-1,(97[&rate=5.147871387518231E-4]:3.752529335483E-1,16[&rate=5.147871387518231E-4]:2.531784111032E0)[&rate=5.147871387518231E-4]:7.704692156167E-2)[&rate=5.147871387518231E-4]:5.826927813772E-2)[&rate=5.147871387518231E-4]:4.462208768256E-2)[&rate=5.147871387518231E-4]:4.158387112368E-1,38[&rate=5.147871387518231E-4]:9.737621726042E-1)[&rate=5.147871387518231E-4]:1.443950949894E-1)[&rate=5.147871387518231E-4]:5.1319238663E-1,33[&rate=5.147871387518231E-4]:1.495321529137E-1)[&rate=5.147871387518231E-4]:8.199703506774E-3,34[&rate=5.147871387518231E-4]:1.741702125848E-1)[&rate=5.147871387518231E-4]:2.55146348631E-2);
tree STATE_88920000 [&joint=-20957.7621820339,lnP=-20957.7621820339] = [&R] (34[&rate=6.306172516659669E-4]:9.085485525216E-2,(33[&rate=6.306172516659669E-4]:6.284793810866E-2,(((((((127[&rate=6.306172516659669E-4]:2.339769733272E0,121[&rate=6.306172516659669E-4]:1.898673842861E0)[&rate=6.306172516659669E-4]:2.885835140535E-1,((((51[&rate=6.306172516659669E-4]:4.778019641881E-1,(46[&rate=6.306172516659669E-4]:4.833563046247E-1,(((48[&rate=6.306172516659669E-4]:4.174906213132E-1,41[&rate=6.306172516659669E-4]:3.737747743187E-1)[&rate=6.306172516659669E-4]:1.216951986369E-2,42[&rate=6.306172516659669E-4]:3.914087750566E-1)[&rate=6.306172516659669E-4]:3.760489603301E-2,43[&rate=6.306172516659669E-4]:4.781939989584E-1)[&rate=6.306172516659669E-4]:5.162305666314E-3)[&rate=6.306172516659669E-4]:2.176806393487E-2)[&rate=6.306172516659669E-4]:2.41358504745E-3,(49[&rate=6.306172516659669E-4]:2.919302444915E-1,50[&rate=6.306172516659669E-4]:2.919302444915E-1)[&rate=6.306172516659669E-4]:1.828208238698E-1)[&rate=6.306172516659669E-4]:2.029503522441E-2,((47[&rate=6.306172516659669E-4]:4.392879850514E-1,44[&rate=6.306172516659669E-4]:4.338235041771E-1)[&rate=6.306172516659669E-4]:6.946040873244E-3,45[&rate=6.306172516659669E-4]:4.380373046133E-1)[&rate=6.306172516659669E-4]:8.159896290678E-2)[&rate=6.306172516659669E-4]:1.852661816273E-1,((((62[&rate=6.306172516659669E-4]:3.429525025719E-1,64[&rate=6.306172516659669E-4]:3.018566121608E-1)[&rate=6.306172516659669E-4]:3.371222667501E-2,(60[&rate=6.306172516659669E-4]:1.326418874816E-1,65[&rate=6.306172516659669E-4]:1.326418874816E-1)[&rate=6.306172516659669E-4]:5.224201984757E-2)[&rate=6.306172516659669E-4]:2.992264671416E-1,(61[&rate=6.306172516659669E-4]:1.284922943967E-1,63[&rate=6.306172516659669E-4]:8.739640398562E-2)[&rate=6.306172516659669E-4]:5.473989019919E-1)[&rate=6.306172516659669E-4]:7.336212261515E-1,(128[&rate=6.306172516659669E-4]:1.109932362733E0,(118[&rate=6.306172516659669E-4]:8.018198053047E-1,(69[&rate=6.306172516659669E-4]:7.975761143507E-1,((130[&rate=6.306172516659669E-4]:1.592621191336E-1,131[&rate=6.306172516659669E-4]:1.620018451609E-1)[&rate=6.306172516659669E-4]:1.850237451835E-1,(129[&rate=6.306172516659669E-4]:1.12884743031E-1,132[&rate=6.306172516659669E-4]:1.156244690583E-1)[&rate=6.306172516659669E-4]:2.314011212861E-1)[&rate=6.306172516659669E-4]:3.053450445541E-1)[&rate=6.306172516659669E-4]:1.520259506366E-2)[&rate=6.306172516659669E-4]:4.478385848256E-1)[&rate=6.306172516659669E-4]:1.598540324097E-1)[&rate=6.306172516659669E-4]:2.08512266296E-1)[&rate=6.306172516659669E-4]:1.116984215029E-1)[&rate=6.306172516659669E-4]:1.14119482473E-1,(35[&rate=6.306172516659669E-4]:7.859627189597E-2,36[&rate=6.306172516659669E-4]:1.251716143617E-1)[&rate=6.306172516659669E-4]:9.675317023088E-2)[&rate=6.306172516659669E-4]:3.271589813118E-1,(((((((7[&rate=6.306172516659669E-4]:2.704894711059E-1,8[&rate=6.306172516659669E-4]:2.704894711059E-1)[&rate=6.306172516659669E-4]:2.921719548306E-1,26[&rate=6.306172516659669E-4]:6.69510741005E-1)[&rate=6.306172516659669E-4]:2.716719784252E-1,((22[&rate=6.306172516659669E-4]:3.777556243981E-1,27[&rate=6.306172516659669E-4]:3.941939805625E-1)[&rate=6.306172516659669E-4]:4.271623862441E-1,31[&rate=6.306172516659669E-4]:8.597125311903E-1)[&rate=6.306172516659669E-4]:1.253058046783E-1)[&rate=6.306172516659669E-4]:9.171911049354E-2,2[&rate=6.306172516659669E-4]:8.493401860881E-1)[&rate=6.306172516659669E-4]:1.616397124924E0,(((146[&rate=6.306172516659669E-4]:5.589246770102E-1,40[&rate=6.306172516659669E-4]:4.387060977753E-1)[&rate=6.306172516659669E-4]:2.938863692959E-2,(16[&rate=6.306172516659669E-4]:2.461340978949E0,147[&rate=6.306172516659669E-4]:4.332251020118E-1)[&rate=6.306172516659669E-4]:9.224668187341E-2)[&rate=6.306172516659669E-4]:7.66146123244E-3,39[&rate=6.306172516659669E-4]:4.757561959373E-1)[&rate=6.306172516659669E-4]:3.325531224517E-2)[&rate=6.306172516659669E-4]:1.738765280939E-1,(((99[&rate=6.306172516659669E-4]:5.120113242587E-1,96[&rate=6.306172516659669E-4]:4.764921985758E-1)[&rate=6.306172516659669E-4]:5.896932289278E-2,98[&rate=6.306172516659669E-4]:5.491227236542E-1)[&rate=6.306172516659669E-4]:7.757848948066E-2,(97[&rate=6.306172516659669E-4]:4.187607608486E-1,(((94[&rate=6.306172516659669E-4]:2.547809061865E-1,100[&rate=6.306172516659669E-4]:2.547809061865E-1)[&rate=6.306172516659669E-4]:1.696088272144E-1,95[&rate=6.306172516659669E-4]:5.09089186953E-1)[&rate=6.306172516659669E-4]:7.977225661639E-2,(((((24[&rate=6.306172516659669E-4]:1.055350972948E0,(1[&rate=6.306172516659669E-4]:2.070401119363E-1,(28[&rate=6.306172516659669E-4]:8.091985811492E-1,21[&rate=6.306172516659669E-4]:7.845410469028E-1)[&rate=6.306172516659669E-4]:1.841429006501E-1)[&rate=6.306172516659669E-4]:6.748894320374E-2)[&rate=6.306172516659669E-4]:2.371412146379E-1,(102[&rate=6.306172516659669E-4]:9.926940199796E-2,(((25[&rate=6.306172516659669E-4]:4.524215570162E-1,20[&rate=6.306172516659669E-4]:4.332434748245E-1)[&rate=6.306172516659669E-4]:2.080520789415E-1,23[&rate=6.306172516659669E-4]:6.49514731848E-1)[&rate=6.306172516659669E-4]:1.467623363103E-1,(140[&rate=6.306172516659669E-4]:4.437815533273E-1,11[&rate=6.306172516659669E-4]:4.62959635519E-1)[&rate=6.306172516659669E-4]:2.483859257901E-1)[&rate=6.306172516659669E-4]:4.536772653464E-1)[&rate=6.306172516659669E-4]:3.157894997187E-2)[&rate=6.306172516659669E-4]:9.563270452755E-2,((((17[&rate=6.306172516659669E-4]:4.611408493813E-1,14[&rate=6.306172516659669E-4]:4.227846849977E-1)[&rate=6.306172516659669E-4]:3.643695507325E-1,((9[&rate=6.306172516659669E-4]:5.549183076864E-1,(117[&rate=6.306172516659669E-4]:3.317539050548E-1,(30[&rate=6.306172516659669E-4]:1.728138129885E-1,4[&rate=6.306172516659669E-4]:2.110732625256E-4)[&rate=6.306172516659669E-4]:2.712688591895E-1)[&rate=6.306172516659669E-4]:2.341233067413E-1)[&rate=6.306172516659669E-4]:2.075993883202E-1,((105[&rate=6.306172516659669E-4]:3.045512778241E-1,113[&rate=6.306172516659669E-4]:3.319485380979E-1)[&rate=6.306172516659669E-4]:1.10421344696E-1,110[&rate=6.306172516659669E-4]:4.368904307391E-1)[&rate=6.306172516659669E-4]:3.283669912949E-1)[&rate=6.306172516659669E-4]:1.641736164149E-2)[&rate=6.306172516659669E-4]:1.88524762874E-1,((((((109[&rate=6.306172516659669E-4]:3.199983726676E-1,107[&rate=6.306172516659669E-4]:3.008202904759E-1)[&rate=6.306172516659669E-4]:1.102149662223E-1,(112[&rate=6.306172516659669E-4]:3.109995395427E-1,114[&rate=6.306172516659669E-4]:2.288077587208E-1)[&rate=6.306172516659669E-4]:1.219535253746E-1)[&rate=6.306172516659669E-4]:6.225082500427E-2,108[&rate=6.306172516659669E-4]:4.705463556751E-1)[&rate=6.306172516659669E-4]:3.215783635927E-1,(13[&rate=6.306172516659669E-4]:3.551401519693E-1,19[&rate=6.306172516659669E-4]:3.934963163529E-1)[&rate=6.306172516659669E-4]:4.61642101545E-1)[&rate=6.306172516659669E-4]:5.328928710676E-2,115[&rate=6.306172516659669E-4]:7.878797597992E-1)[&rate=6.306172516659669E-4]:9.571976972906E-2,(116[&rate=6.306172516659669E-4]:7.312341677928E-1,((139[&rate=6.306172516659669E-4]:6.683051845248E-1,(111[&rate=6.306172516659669E-4]:4.845452388915E-1,(104[&rate=6.306172516659669E-4]:2.693628728725E-1,106[&rate=6.306172516659669E-4]:2.693628728725E-1)[&rate=6.306172516659669E-4]:1.987440098546E-1)[&rate=6.306172516659669E-4]:8.417479879938E-3)[&rate=6.306172516659669E-4]:2.814469411862E-1,(148[&rate=6.306172516659669E-4]:2.758438558667E-1,143[&rate=6.306172516659669E-4]:2.731041298394E-1)[&rate=6.306172516659669E-4]:4.602096397074E-1)[&rate=6.306172516659669E-4]:3.35368366024E-2)[&rate=6.306172516659669E-4]:1.523653617354E-1)[&rate=6.306172516659669E-4]:9.887688254133E-3)[&rate=6.306172516659669E-4]:3.740334559119E-2,((145[&rate=6.306172516659669E-4]:1.176957236194E-1,(144[&rate=6.306172516659669E-4]:8.600357438984E-2,141[&rate=6.306172516659669E-4]:8.87433004172E-2)[&rate=6.306172516659669E-4]:2.621269717459E-2)[&rate=6.306172516659669E-4]:3.414057751275E-1,142[&rate=6.306172516659669E-4]:4.591014987469E-1)[&rate=6.306172516659669E-4]:7.265835851747E-1)[&rate=6.306172516659669E-4]:2.873713150415E-1)[&rate=6.306172516659669E-4]:6.99953655377E-2,((3[&rate=6.306172516659669E-4]:6.352615510858E-1,((87[&rate=6.306172516659669E-4]:1.151082797688E-1,(89[&rate=6.306172516659669E-4]:3.075106204035E-2,88[&rate=6.306172516659669E-4]:1.705243190334E-2)[&rate=6.306172516659669E-4]:9.805584786543E-2)[&rate=6.306172516659669E-4]:1.070650678254E-1,(((84[&rate=6.306172516659669E-4]:9.825126206159E-2,85[&rate=6.306172516659669E-4]:9.825126206159E-2)[&rate=6.306172516659669E-4]:5.056752993885E-2,(86[&rate=6.306172516659669E-4]:9.011545241243E-2,(83[&rate=6.306172516659669E-4]:7.509202182965E-2,93[&rate=6.306172516659669E-4]:8.879065196666E-2)[&rate=6.306172516659669E-4]:1.502343058278E-2)[&rate=6.306172516659669E-4]:5.870333958801E-2)[&rate=6.306172516659669E-4]:3.985895915176E-2,((90[&rate=6.306172516659669E-4]:9.291604880241E-2,91[&rate=6.306172516659669E-4]:9.291604880241E-2)[&rate=6.306172516659669E-4]:6.435887360148E-2,92[&rate=6.306172516659669E-4]:1.572749224039E-1)[&rate=6.306172516659669E-4]:4.510145888532E-2)[&rate=6.306172516659669E-4]:3.349559644201E-2)[&rate=6.306172516659669E-4]:9.528142308888E-1)[&rate=6.306172516659669E-4]:2.93822048782E-1,(((15[&rate=6.306172516659669E-4]:3.317402032069E-1,10[&rate=6.306172516659669E-4]:2.933840388234E-1)[&rate=6.306172516659669E-4]:2.762681567125E-1,6[&rate=6.306172516659669E-4]:5.532138393716E-1)[&rate=6.306172516659669E-4]:2.588545690753E-1,18[&rate=6.306172516659669E-4]:8.75082107077E-1)[&rate=6.306172516659669E-4]:1.690699859414E-1)[&rate=6.306172516659669E-4]:3.646530961399E-1)[&rate=6.306172516659669E-4]:1.001830329651E0,101[&rate=6.306172516659669E-4]:1.292827299631E0)[&rate=6.306172516659669E-4]:1.29854040637E-1)[&rate=6.306172516659669E-4]:4.028183094044E-2)[&rate=6.306172516659669E-4]:8.486900373782E-3)[&rate=6.306172516659669E-4]:1.846021236878E-1)[&rate=6.306172516659669E-4]:2.174083886845E-1,38[&rate=6.306172516659669E-4]:8.319904140317E-1)[&rate=6.306172516659669E-4]:2.728834559225E-1)[&rate=6.306172516659669E-4]:2.014227374906E-1,((((122[&rate=6.306172516659669E-4]:2.89773828192E-1,(124[&rate=6.306172516659669E-4]:2.568745328759E-1,123[&rate=6.306172516659669E-4]:2.59606773313E-1)[&rate=6.306172516659669E-4]:3.016705487897E-2)[&rate=6.306172516659669E-4]:3.829190821525E-1,67[&rate=6.306172516659669E-4]:1.714203600038E-1)[&rate=6.306172516659669E-4]:7.144812865361E-2,(((120[&rate=6.306172516659669E-4]:1.265785215954E0,(135[&rate=6.306172516659669E-4]:7.947194479183E-1,(138[&rate=6.306172516659669E-4]:4.241348681733E-1,136[&rate=6.306172516659669E-4]:2.926280188581E-1)[&rate=6.306172516659669E-4]:5.70584579745E-1)[&rate=6.306172516659669E-4]:2.190109735149E-1)[&rate=6.306172516659669E-4]:4.730630346277E-1,119[&rate=6.306172516659669E-4]:1.83473866154E0)[&rate=6.306172516659669E-4]:1.910903442101E-1,126[&rate=6.306172516659669E-4]:1.240126483107E0)[&rate=6.306172516659669E-4]:2.499161952358E-1)[&rate=6.306172516659669E-4]:2.220745256938E-1,66[&rate=6.306172516659669E-4]:4.649430143512E-1)[&rate=6.306172516659669E-4]:2.38988146578E-1)[&rate=6.306172516659669E-4]:2.05524655246E-2,((((55[&rate=6.306172516659669E-4]:3.021112303306E-1,((37[&rate=6.306172516659669E-4]:3.320938249458E-1,(56[&rate=6.306172516659669E-4]:2.108486326394E-1,54[&rate=6.306172516659669E-4]:1.807939878308E-1)[&rate=6.306172516659669E-4]:7.479710487458E-2)[&rate=6.306172516659669E-4]:1.029290832215E-2,(59[&rate=6.306172516659669E-4]:2.909457453752E-1,58[&rate=6.306172516659669E-4]:3.100714284353E-1)[&rate=6.306172516659669E-4]:1.318962177254E-2)[&rate=6.306172516659669E-4]:6.172584494416E-3)[&rate=6.306172516659669E-4]:4.042491356575E-2,57[&rate=6.306172516659669E-4]:3.534651056451E-1)[&rate=6.306172516659669E-4]:3.188436488953E-1,68[&rate=6.306172516659669E-4]:6.203961862343E-1)[&rate=6.306172516659669E-4]:3.896159300591E-1,(125[&rate=6.306172516659669E-4]:9.50665319126E-1,((((74[&rate=6.306172516659669E-4]:2.643536116876E-1,(70[&rate=6.306172516659669E-4]:1.662236596028E-1,76[&rate=6.306172516659669E-4]:2.045798239862E-1)[&rate=6.306172516659669E-4]:5.977378770139E-2)[&rate=6.306172516659669E-4]:6.860538046171E-2,75[&rate=6.306172516659669E-4]:3.329589921493E-1)[&rate=6.306172516659669E-4]:4.0786348184E-1,((73[&rate=6.306172516659669E-4]:3.38288655216E-1,77[&rate=6.306172516659669E-4]:3.328092031612E-1)[&rate=6.306172516659669E-4]:1.10972384732E-1,(((79[&rate=6.306172516659669E-4]:2.134288819901E-1,82[&rate=6.306172516659669E-4]:2.216480600721E-1)[&rate=6.306172516659669E-4]:7.356291460572E-2,(72[&rate=6.306172516659669E-4]:6.214181527259E-2,78[&rate=6.306172516659669E-4]:8.40596234919E-2)[&rate=6.306172516659669E-4]:2.029321731039E-1)[&rate=6.306172516659669E-4]:3.147112626593E-2,((81[&rate=6.306172516659669E-4]:2.702936262561E-2,80[&rate=6.306172516659669E-4]:2.702936262561E-2)[&rate=6.306172516659669E-4]:1.792922541998E-1,71[&rate=6.306172516659669E-4]:1.871435346337E-1)[&rate=6.306172516659669E-4]:1.03922127954E-1)[&rate=6.306172516659669E-4]:8.970222667541E-2)[&rate=6.306172516659669E-4]:2.915614340413E-1)[&rate=6.306172516659669E-4]:7.137232593259E-1,(53[&rate=6.306172516659669E-4]:6.664384212006E-1,((((137[&rate=6.306172516659669E-4]:3.912643237696E-1,134[&rate=6.306172516659669E-4]:3.200314470574E-1)[&rate=6.306172516659669E-4]:3.973031824579E-1,133[&rate=6.306172516659669E-4]:7.474716158164E-1)[&rate=6.306172516659669E-4]:6.518788601003E-1,(103[&rate=6.306172516659669E-4]:5.721866441118E-1,((12[&rate=6.306172516659669E-4]:1.688595225391E-1,5[&rate=6.306172516659669E-4]:1.305033581556E-1)[&rate=6.306172516659669E-4]:1.539270979873E-1,29[&rate=6.306172516659669E-4]:4.296359355949E-1)[&rate=6.306172516659669E-4]:3.754274208457E-1)[&rate=6.306172516659669E-4]:1.717574790709E0)[&rate=6.306172516659669E-4]:9.683939956794E-3,52[&rate=6.306172516659669E-4]:6.351516402167E-1)[&rate=6.306172516659669E-4]:3.948350229527E-2)[&rate=6.306172516659669E-4]:4.164425350249E-2)[&rate=6.306172516659669E-4]:4.529651580841E-1)[&rate=6.306172516659669E-4]:2.260134638342E-1)[&rate=6.306172516659669E-4]:2.621921479328E-1)[&rate=6.306172516659669E-4]:1.685091176289E-1,32[&rate=6.306172516659669E-4]:8.061237233648E-3)[&rate=6.306172516659669E-4]:4.930724882029E-2)[&rate=6.306172516659669E-4]:1.156856097913E-2);
tree STATE_89010000 [&joint=-20950.478734002405,lnP=-20950.478734002405] = [&R] (((((((((((44[&rate=6.246451738420124E-4]:1.936634509868E-1,47[&rate=6.246451738420124E-4]:1.99127931861E-1)[&rate=6.246451738420124E-4]:7.384897156742E-2,51[&rate=6.246451738420124E-4]:2.45654499057E-1)[&rate=6.246451738420124E-4]:2.381027577448E-1,(50[&rate=6.246451738420124E-4]:3.404286693792E-1,49[&rate=6.246451738420124E-4]:3.404286693792E-1)[&rate=6.246451738420124E-4]:1.378641065484E-1)[&rate=6.246451738420124E-4]:1.261891876285E-1,(43[&rate=6.246451738420124E-4]:3.848324645213E-1,((48[&rate=6.246451738420124E-4]:2.878435290817E-1,(42[&rate=6.246451738420124E-4]:2.484711181398E-1,41[&rate=6.246451738420124E-4]:2.430066372656E-1)[&rate=6.246451738420124E-4]:1.121044821623E-3)[&rate=6.246451738420124E-4]:5.045769655791E-2,46[&rate=6.246451738420124E-4]:3.492301873881E-1)[&rate=6.246451738420124E-4]:3.560227713324E-2)[&rate=6.246451738420124E-4]:2.524363842804E-1)[&rate=6.246451738420124E-4]:2.180344517931E-1,45[&rate=6.246451738420124E-4]:8.471065792835E-1)[&rate=6.246451738420124E-4]:1.979165252766E-1,((((121[&rate=6.246451738420124E-4]:1.982266311095E0,127[&rate=6.246451738420124E-4]:2.423362201506E0)[&rate=6.246451738420124E-4]:7.990532708633E-2,((118[&rate=6.246451738420124E-4]:6.123258796824E-1,(69[&rate=6.246451738420124E-4]:5.82277989037E-1,((130[&rate=6.246451738420124E-4]:1.926403788681E-1,(129[&rate=6.246451738420124E-4]:1.87730554187E-1,132[&rate=6.246451738420124E-4]:1.904702802144E-1)[&rate=6.246451738420124E-4]:4.909824681133E-3)[&rate=6.246451738420124E-4]:4.282673514273E-2,131[&rate=6.246451738420124E-4]:2.382068400382E-1)[&rate=6.246451738420124E-4]:1.988656695466E-1)[&rate=6.246451738420124E-4]:4.100679475501E-2)[&rate=6.246451738420124E-4]:6.570743316397E-1,(128[&rate=6.246451738420124E-4]:1.100015012316E0,(((65[&rate=6.246451738420124E-4]:1.346730616458E-1,60[&rate=6.246451738420124E-4]:1.346730616458E-1)[&rate=6.246451738420124E-4]:5.349702972175E-3,(62[&rate=6.246451738420124E-4]:3.305589405138E-1,64[&rate=6.246451738420124E-4]:2.894630501028E-1)[&rate=6.246451738420124E-4]:1.244646021924E-3)[&rate=6.246451738420124E-4]:1.656747462027E-1,(61[&rate=6.246451738420124E-4]:4.334485388E-2,63[&rate=6.246451738420124E-4]:2.248963468956E-3)[&rate=6.246451738420124E-4]:4.541334788584E-1)[&rate=6.246451738420124E-4]:7.422627069746E-1)[&rate=6.246451738420124E-4]:2.965917160913E-2)[&rate=6.246451738420124E-4]:3.352371802837E-1)[&rate=6.246451738420124E-4]:1.964587005544E-1,36[&rate=6.246451738420124E-4]:1.79178283941E-1)[&rate=6.246451738420124E-4]:7.034494544354E-2,35[&rate=6.246451738420124E-4]:2.029478869188E-1)[&rate=6.246451738420124E-4]:8.670430664499E-2)[&rate=6.246451738420124E-4]:3.894547891226E-1,((16[&rate=6.246451738420124E-4]:2.865180887071E0,((39[&rate=6.246451738420124E-4]:5.391241395192E-1,((40[&rate=6.246451738420124E-4]:5.157642060067E-1,(((((((144[&rate=6.246451738420124E-4]:7.452968669483E-2,145[&rate=6.246451738420124E-4]:8.000913874977E-2)[&rate=6.246451738420124E-4]:1.907783428386E-2,141[&rate=6.246451738420124E-4]:9.634724700605E-2)[&rate=6.246451738420124E-4]:2.378600374559E-1,142[&rate=6.246451738420124E-4]:3.369470104895E-1)[&rate=6.246451738420124E-4]:1.120392728071E0,((((105[&rate=6.246451738420124E-4]:6.923720887224E-1,(110[&rate=6.246451738420124E-4]:6.2741313488E-1,117[&rate=6.246451738420124E-4]:6.356323129623E-1)[&rate=6.246451738420124E-4]:8.687676206149E-2)[&rate=6.246451738420124E-4]:4.867441826051E-2,(((30[&rate=6.246451738420124E-4]:2.524823906938E-1,4[&rate=6.246451738420124E-4]:7.987965096783E-2)[&rate=6.246451738420124E-4]:3.788240363446E-1,(9[&rate=6.246451738420124E-4]:2.805800266962E-1,113[&rate=6.246451738420124E-4]:2.887992047783E-1)[&rate=6.246451738420124E-4]:2.274387291093E-1)[&rate=6.246451738420124E-4]:1.286075200349E-1,(17[&rate=6.246451738420124E-4]:3.460344620365E-1,14[&rate=6.246451738420124E-4]:3.076782976528E-1)[&rate=6.246451738420124E-4]:3.371671562697E-1)[&rate=6.246451738420124E-4]:1.235983133342E-1)[&rate=6.246451738420124E-4]:1.998592164937E-1,(((148[&rate=6.246451738420124E-4]:1.959482118118E-1,143[&rate=6.246451738420124E-4]:1.932084857844E-1)[&rate=6.246451738420124E-4]:5.611696780579E-1,(((106[&rate=6.246451738420124E-4]:2.501529544355E-1,111[&rate=6.246451738420124E-4]:2.665913105999E-1)[&rate=6.246451738420124E-4]:9.211477767947E-2,(104[&rate=6.246451738420124E-4]:3.076425254868E-1,139[&rate=6.246451738420124E-4]:4.994233474045E-1)[&rate=6.246451738420124E-4]:3.462520662819E-2)[&rate=6.246451738420124E-4]:2.008905026937E-1,116[&rate=6.246451738420124E-4]:4.828842622059E-1)[&rate=6.246451738420124E-4]:2.358774632801E-1)[&rate=6.246451738420124E-4]:9.713312236496E-2,(((13[&rate=6.246451738420124E-4]:4.653899950601E-1,19[&rate=6.246451738420124E-4]:5.037461594438E-1)[&rate=6.246451738420124E-4]:2.129011953132E-1,115[&rate=6.246451738420124E-4]:5.960994095515E-1)[&rate=6.246451738420124E-4]:1.764481565376E-2,((107[&rate=6.246451738420124E-4]:3.894248002513E-1,108[&rate=6.246451738420124E-4]:3.866850742239E-1)[&rate=6.246451738420124E-4]:6.345866054457E-2,(109[&rate=6.246451738420124E-4]:4.158362792811E-1,(112[&rate=6.246451738420124E-4]:1.307906727047E-1,114[&rate=6.246451738420124E-4]:4.85988918828E-2)[&rate=6.246451738420124E-4]:2.877853326038E-1)[&rate=6.246451738420124E-4]:5.622526370653E-2)[&rate=6.246451738420124E-4]:2.211347370122E-1)[&rate=6.246451738420124E-4]:2.021506226457E-1)[&rate=6.246451738420124E-4]:7.021635507758E-2)[&rate=6.246451738420124E-4]:2.552814217352E-1,((102[&rate=6.246451738420124E-4]:1.767926481825E-3,(((28[&rate=6.246451738420124E-4]:7.890926282882E-1,21[&rate=6.246451738420124E-4]:7.644350940418E-1)[&rate=6.246451738420124E-4]:5.848106395459E-2,1[&rate=6.246451738420124E-4]:6.127232237988E-2)[&rate=6.246451738420124E-4]:2.120392906887E-1,24[&rate=6.246451738420124E-4]:1.054133530877E0)[&rate=6.246451738420124E-4]:1.092782312214E-1)[&rate=6.246451738420124E-4]:4.137178157484E-2,((140[&rate=6.246451738420124E-4]:4.910879826334E-1,11[&rate=6.246451738420124E-4]:5.102660648251E-1)[&rate=6.246451738420124E-4]:1.416244037277E-1,((25[&rate=6.246451738420124E-4]:3.088785891532E-1,20[&rate=6.246451738420124E-4]:2.897005069614E-1)[&rate=6.246451738420124E-4]:3.038355988198E-1,23[&rate=6.246451738420124E-4]:6.017552838633E-1)[&rate=6.246451738420124E-4]:1.350666915386E-1)[&rate=6.246451738420124E-4]:4.570026641614E-1)[&rate=6.246451738420124E-4]:1.064720946894E-1)[&rate=6.246451738420124E-4]:6.115259334893E-2)[&rate=6.246451738420124E-4]:5.517540368712E-2,((((15[&rate=6.246451738420124E-4]:4.835281664912E-1,10[&rate=6.246451738420124E-4]:4.451720021078E-1)[&rate=6.246451738420124E-4]:1.763312363884E-1,6[&rate=6.246451738420124E-4]:6.050648823318E-1)[&rate=6.246451738420124E-4]:4.765005896627E-2,(18[&rate=6.246451738420124E-4]:5.55847769306E-1,3[&rate=6.246451738420124E-4]:4.407792761554E-1)[&rate=6.246451738420124E-4]:1.598808706222E-1)[&rate=6.246451738420124E-4]:3.740741737104E-1,((87[&rate=6.246451738420124E-4]:1.364374583381E-1,(((90[&rate=6.246451738420124E-4]:8.814793043651E-2,91[&rate=6.246451738420124E-4]:8.814793043651E-2)[&rate=6.246451738420124E-4]:1.556083557979E-2,92[&rate=6.246451738420124E-4]:1.037087660163E-1)[&rate=6.246451738420124E-4]:3.941247758397E-2,(((83[&rate=6.246451738420124E-4]:7.121705462741E-2,85[&rate=6.246451738420124E-4]:7.121705462741E-2)[&rate=6.246451738420124E-4]:1.590667236538E-3,86[&rate=6.246451738420124E-4]:7.280772186395E-2)[&rate=6.246451738420124E-4]:1.590747209587E-2,(93[&rate=6.246451738420124E-4]:8.476252661933E-2,84[&rate=6.246451738420124E-4]:7.106389648232E-2)[&rate=6.246451738420124E-4]:1.76512974775E-2)[&rate=6.246451738420124E-4]:4.070741950343E-2)[&rate=6.246451738420124E-4]:7.014844874857E-3)[&rate=6.246451738420124E-4]:1.754416974858E-1,(89[&rate=6.246451738420124E-4]:1.37294700898E-1,88[&rate=6.246451738420124E-4]:1.23596070761E-1)[&rate=6.246451738420124E-4]:1.882830850629E-1)[&rate=6.246451738420124E-4]:1.202581192061E0)[&rate=6.246451738420124E-4]:2.884657532668E-1)[&rate=6.246451738420124E-4]:6.197443345046E-1,101[&rate=6.246451738420124E-4]:8.802046822317E-1)[&rate=6.246451738420124E-4]:5.355262032264E-1,147[&rate=6.246451738420124E-4]:4.999437756446E-1)[&rate=6.246451738420124E-4]:7.31974795424E-2)[&rate=6.246451738420124E-4]:9.111750884891E-3,((2[&rate=6.246451738420124E-4]:9.069249596897E-1,((((7[&rate=6.246451738420124E-4]:2.184829185597E-1,8[&rate=6.246451738420124E-4]:2.184829185597E-1)[&rate=6.246451738420124E-4]:1.931335432216E-1,26[&rate=6.246451738420124E-4]:5.184657768498E-1)[&rate=6.246451738420124E-4]:2.559565103097E-1,31[&rate=6.246451738420124E-4]:8.18257903598E-1)[&rate=6.246451738420124E-4]:1.40682951179E-1,(22[&rate=6.246451738420124E-4]:5.995713192342E-1,27[&rate=6.246451738420124E-4]:6.160096753985E-1)[&rate=6.246451738420124E-4]:3.045750149948E-1)[&rate=6.246451738420124E-4]:1.753813651868E-1)[&rate=6.246451738420124E-4]:1.561301426096E0,(97[&rate=6.246451738420124E-4]:3.665281996109E-1,146[&rate=6.246451738420124E-4]:5.57785030212E-1)[&rate=6.246451738420124E-4]:7.393413197909E-2)[&rate=6.246451738420124E-4]:1.337537393537E-2)[&rate=6.246451738420124E-4]:1.424818262757E-2)[&rate=6.246451738420124E-4]:1.323152033983E-1,(98[&rate=6.246451738420124E-4]:7.130656638948E-1,(((94[&rate=6.246451738420124E-4]:2.441664142662E-1,100[&rate=6.246451738420124E-4]:2.441664142662E-1)[&rate=6.246451738420124E-4]:3.800222030543E-2,95[&rate=6.246451738420124E-4]:3.668680881237E-1)[&rate=6.246451738420124E-4]:3.097993231115E-1,(96[&rate=6.246451738420124E-4]:3.533587799421E-1,99[&rate=6.246451738420124E-4]:3.88877905625E-1)[&rate=6.246451738420124E-4]:2.987184673588E-1)[&rate=6.246451738420124E-4]:4.732721440829E-2)[&rate=6.246451738420124E-4]:8.678897956898E-2)[&rate=6.246451738420124E-4]:1.082486180368E-1)[&rate=6.246451738420124E-4]:1.838233472947E-1,38[&rate=6.246451738420124E-4]:8.952052973199E-1)[&rate=6.246451738420124E-4]:3.86267131882E-1)[&rate=6.246451738420124E-4]:1.85937431203E-1,34[&rate=6.246451738420124E-4]:2.030715259274E-3)[&rate=6.246451738420124E-4]:2.272292649697E-3,(((67[&rate=6.246451738420124E-4]:1.9027470567E-1,(((123[&rate=6.246451738420124E-4]:1.24538516092E-2,124[&rate=6.246451738420124E-4]:9.721611172071E-3)[&rate=6.246451738420124E-4]:2.540745796688E-1,122[&rate=6.246451738420124E-4]:2.66528431278E-1)[&rate=6.246451738420124E-4]:8.576690148545E-2,((135[&rate=6.246451738420124E-4]:4.263521657884E-1,(138[&rate=6.246451738420124E-4]:4.08464408476E-1,136[&rate=6.246451738420124E-4]:2.769575591608E-1)[&rate=6.246451738420124E-4]:2.178877573124E-1)[&rate=6.246451738420124E-4]:2.729871919129E-1,120[&rate=6.246451738420124E-4]:9.513941522218E-1)[&rate=6.246451738420124E-4]:8.366149315708E-1)[&rate=6.246451738420124E-4]:3.392519232473E-1)[&rate=6.246451738420124E-4]:2.007603344128E-1,((66[&rate=6.246451738420124E-4]:2.016230033682E-1,119[&rate=6.246451738420124E-4]:2.234499715697E0)[&rate=6.246451738420124E-4]:1.721484486848E-1,126[&rate=6.246451738420124E-4]:1.620945641738E0)[&rate=6.246451738420124E-4]:1.726358802991E-2)[&rate=6.246451738420124E-4]:3.981401371667E-1,(((59[&rate=6.246451738420124E-4]:2.224621624137E-1,(((((55[&rate=6.246451738420124E-4]:5.707680040423E-2,56[&rate=6.246451738420124E-4]:5.707680040423E-2)[&rate=6.246451738420124E-4]:4.13060389931E-2,37[&rate=6.246451738420124E-4]:1.448309268291E-1)[&rate=6.246451738420124E-4]:5.073516226613E-3,54[&rate=6.246451738420124E-4]:7.340171081532E-2)[&rate=6.246451738420124E-4]:2.069513001945E-2,57[&rate=6.246451738420124E-4]:1.350804473921E-1)[&rate=6.246451738420124E-4]:3.627713673736E-2,58[&rate=6.246451738420124E-4]:1.877510267525E-1)[&rate=6.246451738420124E-4]:5.383681872136E-2)[&rate=6.246451738420124E-4]:3.331390921003E-1,68[&rate=6.246451738420124E-4]:5.06420926645E-1)[&rate=6.246451738420124E-4]:3.59214380872E-1,(125[&rate=6.246451738420124E-4]:9.197130247768E-1,(((((70[&rate=6.246451738420124E-4]:5.383766370235E-1,(74[&rate=6.246451738420124E-4]:5.350296348857E-1,76[&rate=6.246451738420124E-4]:5.350296348857E-1)[&rate=6.246451738420124E-4]:4.170316652127E-2)[&rate=6.246451738420124E-4]:8.057762612323E-2,75[&rate=6.246451738420124E-4]:6.573104275302E-1)[&rate=6.246451738420124E-4]:2.538155156741E-1,(((((79[&rate=6.246451738420124E-4]:2.211530638284E-1,(78[&rate=6.246451738420124E-4]:6.44559930325E-2,72[&rate=6.246451738420124E-4]:4.253818481319E-2)[&rate=6.246451738420124E-4]:1.566970707959E-1)[&rate=6.246451738420124E-4]:4.560049446514E-2,82[&rate=6.246451738420124E-4]:2.749727363756E-1)[&rate=6.246451738420124E-4]:3.504070485044E-2,(73[&rate=6.246451738420124E-4]:2.505228030667E-1,77[&rate=6.246451738420124E-4]:2.45043351012E-1)[&rate=6.246451738420124E-4]:9.236735048806E-2)[&rate=6.246451738420124E-4]:9.785210492651E-3,(81[&rate=6.246451738420124E-4]:1.164030010619E-1,80[&rate=6.246451738420124E-4]:1.164030010619E-1)[&rate=6.246451738420124E-4]:1.869572944925E-1)[&rate=6.246451738420124E-4]:1.989292683104E-2,71[&rate=6.246451738420124E-4]:3.040751401936E-1)[&rate=6.246451738420124E-4]:5.385576523258E-1)[&rate=6.246451738420124E-4]:5.038914712558E-1,53[&rate=6.246451738420124E-4]:6.68554355848E-1)[&rate=6.246451738420124E-4]:1.937424713161E-1,((52[&rate=6.246451738420124E-4]:4.818659794039E-1,(103[&rate=6.246451738420124E-4]:6.201289200479E-1,((12[&rate=6.246451738420124E-4]:2.165129671207E-1,5[&rate=6.246451738420124E-4]:1.781568027372E-1)[&rate=6.246451738420124E-4]:6.85538479021E-2,29[&rate=6.246451738420124E-4]:3.919161300913E-1)[&rate=6.246451738420124E-4]:4.610895022854E-1)[&rate=6.246451738420124E-4]:1.526030793917E0)[&rate=6.246451738420124E-4]:1.504604853849E-1,((133[&rate=6.246451738420124E-4]:4.179361496339E-1,137[&rate=6.246451738420124E-4]:4.590320400449E-1)[&rate=6.246451738420124E-4]:6.549145405781E-2,134[&rate=6.246451738420124E-4]:4.532906173905E-1)[&rate=6.246451738420124E-4]:9.22781636754E-1)[&rate=6.246451738420124E-4]:2.381670836866E-1)[&rate=6.246451738420124E-4]:2.677987112739E-1)[&rate=6.246451738420124E-4]:1.12588949407E-1)[&rate=6.246451738420124E-4]:4.712605075048E-1)[&rate=6.246451738420124E-4]:7.814152928943E-2)[&rate=6.246451738420124E-4]:1.792584490001E-2,32[&rate=6.246451738420124E-4]:3.110445898979E-4)[&rate=6.246451738420124E-4]:1.764264489136E-1,33[&rate=6.246451738420124E-4]:1.822169455582E-1);
tree STATE_89100000 [&joint=-20955.298788722557,lnP=-20955.298788722557] = [&R] ((33[&rate=6.060832553549348E-4]:5.585023692143E-2,32[&rate=6.060832553549348E-4]:5.037078486671E-2)[&rate=6.060832553549348E-4]:7.205883983879E-3,(((((((120[&rate=6.060832553549348E-4]:9.088412185896E-1,119[&rate=6.060832553549348E-4]:1.004731629548E0)[&rate=6.060832553549348E-4]:7.676432544932E-1,126[&rate=6.060832553549348E-4]:9.866723613979E-1)[&rate=6.060832553549348E-4]:2.370269367313E-1,(135[&rate=6.060832553549348E-4]:3.150591217161E-1,(138[&rate=6.060832553549348E-4]:1.870324899652E-1,136[&rate=6.060832553549348E-4]:5.552564064997E-2)[&rate=6.060832553549348E-4]:3.28026631751E-1)[&rate=6.060832553549348E-4]:1.346397493577E0)[&rate=6.060832553549348E-4]:5.987137535322E-1,66[&rate=6.060832553549348E-4]:5.752388619765E-1)[&rate=6.060832553549348E-4]:6.910231816723E-3,(((123[&rate=6.060832553549348E-4]:1.961723926749E-1,124[&rate=6.060832553549348E-4]:1.934401522378E-1)[&rate=6.060832553549348E-4]:2.790805273064E-1,122[&rate=6.060832553549348E-4]:4.752529199813E-1)[&rate=6.060832553549348E-4]:4.718556669318E-1,67[&rate=6.060832553549348E-4]:4.458360365725E-1)[&rate=6.060832553549348E-4]:1.363130572207E-1)[&rate=6.060832553549348E-4]:1.344426695334E-1,(((35[&rate=6.060832553549348E-4]:4.516651629243E-2,(127[&rate=6.060832553549348E-4]:2.6086886113E0,(121[&rate=6.060832553549348E-4]:2.154408151423E0,((((((65[&rate=6.060832553549348E-4]:1.946327445619E-1,((64[&rate=6.060832553549348E-4]:2.444234207757E-1,60[&rate=6.060832553549348E-4]:9.373848926896E-2)[&rate=6.060832553549348E-4]:9.061771489258E-2,62[&rate=6.060832553549348E-4]:3.761370260793E-1)[&rate=6.060832553549348E-4]:1.027654040031E-2)[&rate=6.060832553549348E-4]:2.698478571152E-1,(61[&rate=6.060832553549348E-4]:1.124438175464E-1,63[&rate=6.060832553549348E-4]:7.134792713539E-2)[&rate=6.060832553549348E-4]:5.438176060484E-1)[&rate=6.060832553549348E-4]:6.371867541487E-1,128[&rate=6.060832553549348E-4]:1.153722150346E0)[&rate=6.060832553549348E-4]:3.079194496421E-1,(((130[&rate=6.060832553549348E-4]:1.087843957556E-1,131[&rate=6.060832553549348E-4]:1.115241217829E-1)[&rate=6.060832553549348E-4]:1.343515748521E-1,(129[&rate=6.060832553549348E-4]:2.318381565923E-1,132[&rate=6.060832553549348E-4]:2.345778826197E-1)[&rate=6.060832553549348E-4]:1.129781401532E-2)[&rate=6.060832553549348E-4]:3.606885079753E-1,(69[&rate=6.060832553549348E-4]:4.59445510996E-1,118[&rate=6.060832553549348E-4]:4.484866068864E-1)[&rate=6.060832553549348E-4]:2.923241730666E-1)[&rate=6.060832553549348E-4]:8.605568474327E-1)[&rate=6.060832553549348E-4]:1.206728631454E-3,(((43[&rate=6.060832553549348E-4]:4.404824985225E-1,46[&rate=6.060832553549348E-4]:4.404824985225E-1)[&rate=6.060832553549348E-4]:3.308152194333E-2,((41[&rate=6.060832553549348E-4]:2.298921513408E-1,48[&rate=6.060832553549348E-4]:2.736079983353E-1)[&rate=6.060832553549348E-4]:1.195662791897E-1,42[&rate=6.060832553549348E-4]:3.549229114047E-1)[&rate=6.060832553549348E-4]:6.946078119237E-2)[&rate=6.060832553549348E-4]:1.26741593749E-1,(51[&rate=6.060832553549348E-4]:4.717020805803E-1,((47[&rate=6.060832553549348E-4]:4.407527909264E-1,(45[&rate=6.060832553549348E-4]:3.814015674488E-1,44[&rate=6.060832553549348E-4]:3.841338078859E-1)[&rate=6.060832553549348E-4]:5.115450216623E-2)[&rate=6.060832553549348E-4]:2.288317762395E-2,(50[&rate=6.060832553549348E-4]:3.206629198399E-1,49[&rate=6.060832553549348E-4]:3.206629198399E-1)[&rate=6.060832553549348E-4]:1.101861634647E-1)[&rate=6.060832553549348E-4]:3.538851640146E-2)[&rate=6.060832553549348E-4]:1.01281129263E-1)[&rate=6.060832553549348E-4]:9.734322342495E-2)[&rate=6.060832553549348E-4]:3.665176356396E-2,36[&rate=6.060832553549348E-4]:1.73083113618E-2)[&rate=6.060832553549348E-4]:5.764778526677E-2)[&rate=6.060832553549348E-4]:1.318456946648E-2)[&rate=6.060832553549348E-4]:3.601192663145E-3)[&rate=6.060832553549348E-4]:5.206827189818E-1,((((((96[&rate=6.060832553549348E-4]:3.927561865965E-1,99[&rate=6.060832553549348E-4]:4.282753122793E-1)[&rate=6.060832553549348E-4]:1.192351901074E-1,((94[&rate=6.060832553549348E-4]:2.315599498352E-1,100[&rate=6.060832553549348E-4]:2.315599498352E-1)[&rate=6.060832553549348E-4]:8.340386801642E-2,95[&rate=6.060832553549348E-4]:3.996632714037E-1)[&rate=6.060832553549348E-4]:1.369182692345E-1)[&rate=6.060832553549348E-4]:1.546156115042E-2,98[&rate=6.060832553549348E-4]:5.411141400399E-1)[&rate=6.060832553549348E-4]:2.095427902917E-1,(146[&rate=6.060832553549348E-4]:5.861706034968E-1,((40[&rate=6.060832553549348E-4]:3.910606653257E-1,((2[&rate=6.060832553549348E-4]:7.630871334388E-1,(31[&rate=6.060832553549348E-4]:8.887926507845E-1,(((7[&rate=6.060832553549348E-4]:2.809528243357E-1,8[&rate=6.060832553549348E-4]:2.809528243357E-1)[&rate=6.060832553549348E-4]:1.893164552813E-1,26[&rate=6.060832553549348E-4]:5.771185946855E-1)[&rate=6.060832553549348E-4]:2.199206195154E-1,(22[&rate=6.060832553549348E-4]:4.805445960419E-1,27[&rate=6.060832553549348E-4]:4.969829522063E-1)[&rate=6.060832553549348E-4]:3.055357140493E-1)[&rate=6.060832553549348E-4]:4.791782014527E-2)[&rate=6.060832553549348E-4]:1.016917429284E-1)[&rate=6.060832553549348E-4]:1.541951909257E0,147[&rate=6.060832553549348E-4]:4.056902890469E-1)[&rate=6.060832553549348E-4]:4.274742545911E-2)[&rate=6.060832553549348E-4]:3.218736333306E-2,(16[&rate=6.060832553549348E-4]:2.26616233711E0,((((((((((30[&rate=6.060832553549348E-4]:3.273916469903E-1,4[&rate=6.060832553549348E-4]:1.547889072642E-1)[&rate=6.060832553549348E-4]:3.578936180569E-1,9[&rate=6.060832553549348E-4]:5.619975938142E-1)[&rate=6.060832553549348E-4]:1.440285808562E-1,(113[&rate=6.060832553549348E-4]:5.933768173366E-1,(110[&rate=6.060832553549348E-4]:5.460852559732E-1,105[&rate=6.060832553549348E-4]:5.241674477541E-1)[&rate=6.060832553549348E-4]:4.181210930871E-2)[&rate=6.060832553549348E-4]:1.208685354159E-1)[&rate=6.060832553549348E-4]:8.097045425046E-2,(17[&rate=6.060832553549348E-4]:4.919989179585E-1,14[&rate=6.060832553549348E-4]:4.536427535748E-1)[&rate=6.060832553549348E-4]:3.415730534282E-1)[&rate=6.060832553549348E-4]:3.529977293639E-2,117[&rate=6.060832553549348E-4]:8.332553059669E-1)[&rate=6.060832553549348E-4]:1.039426927005E-1,((((107[&rate=6.060832553549348E-4]:4.923165286327E-1,(109[&rate=6.060832553549348E-4]:4.440541174509E-1,(114[&rate=6.060832553549348E-4]:2.496337284007E-1,112[&rate=6.060832553549348E-4]:3.318255092226E-1)[&rate=6.060832553549348E-4]:1.149683342556E-1)[&rate=6.060832553549348E-4]:6.744049337359E-2)[&rate=6.060832553549348E-4]:1.024764363114E-1,108[&rate=6.060832553549348E-4]:5.920532389167E-1)[&rate=6.060832553549348E-4]:2.093683098867E-1,((13[&rate=6.060832553549348E-4]:4.909459794819E-1,19[&rate=6.060832553549348E-4]:5.293021438656E-1)[&rate=6.060832553549348E-4]:2.313664596064E-1,115[&rate=6.060832553549348E-4]:6.401206582665E-1)[&rate=6.060832553549348E-4]:1.037666439616E-1)[&rate=6.060832553549348E-4]:7.713492062595E-2,(116[&rate=6.060832553549348E-4]:6.837841980541E-1,((148[&rate=6.060832553549348E-4]:1.889150688287E-1,143[&rate=6.060832553549348E-4]:1.861753428013E-1)[&rate=6.060832553549348E-4]:5.238110859477E-1,(((111[&rate=6.060832553549348E-4]:4.147046083726E-1,106[&rate=6.060832553549348E-4]:3.982662522083E-1)[&rate=6.060832553549348E-4]:1.533133662314E-1,139[&rate=6.060832553549348E-4]:7.433604403574E-1)[&rate=6.060832553549348E-4]:2.216486384938E-2,104[&rate=6.060832553549348E-4]:5.73744482289E-1)[&rate=6.060832553549348E-4]:1.608994807064E-1)[&rate=6.060832553549348E-4]:9.414207661391E-3)[&rate=6.060832553549348E-4]:1.372380247999E-1)[&rate=6.060832553549348E-4]:3.124426896405E-2)[&rate=6.060832553549348E-4]:1.642276764892E-1,(((144[&rate=6.060832553549348E-4]:2.232490707657E-2,141[&rate=6.060832553549348E-4]:2.506463310393E-2)[&rate=6.060832553549348E-4]:3.657042411891E-2,145[&rate=6.060832553549348E-4]:6.437478325042E-2)[&rate=6.060832553549348E-4]:5.5101858027E-1,142[&rate=6.060832553549348E-4]:6.153933635204E-1)[&rate=6.060832553549348E-4]:6.55895325335E-1)[&rate=6.060832553549348E-4]:4.22824219148E-2,((102[&rate=6.060832553549348E-4]:3.282377456945E-2,(((28[&rate=6.060832553549348E-4]:7.550736834717E-1,21[&rate=6.060832553549348E-4]:7.304161492253E-1)[&rate=6.060832553549348E-4]:1.474893217054E-1,1[&rate=6.060832553549348E-4]:1.162616353142E-1)[&rate=6.060832553549348E-4]:1.733668865079E-1,24[&rate=6.060832553549348E-4]:1.07045043963E0)[&rate=6.060832553549348E-4]:1.240171705555E-1)[&rate=6.060832553549348E-4]:2.573588563425E-2,((11[&rate=6.060832553549348E-4]:5.406590374619E-1,140[&rate=6.060832553549348E-4]:5.214809552701E-1)[&rate=6.060832553549348E-4]:3.556199786468E-1,((20[&rate=6.060832553549348E-4]:6.43030833115E-1,25[&rate=6.060832553549348E-4]:6.622089153068E-1)[&rate=6.060832553549348E-4]:4.332990888779E-2,23[&rate=6.060832553549348E-4]:6.945799200849E-1)[&rate=6.060832553549348E-4]:2.86630602873E-1)[&rate=6.060832553549348E-4]:2.280340687525E-1)[&rate=6.060832553549348E-4]:8.436108100689E-3)[&rate=6.060832553549348E-4]:6.992682424794E-2,(((((((83[&rate=6.060832553549348E-4]:1.072789842914E-1,85[&rate=6.060832553549348E-4]:1.072789842914E-1)[&rate=6.060832553549348E-4]:4.469391782863E-3,(93[&rate=6.060832553549348E-4]:3.022261436561E-2,84[&rate=6.060832553549348E-4]:1.65239842286E-2)[&rate=6.060832553549348E-4]:9.522439184566E-2)[&rate=6.060832553549348E-4]:3.347758879605E-2,86[&rate=6.060832553549348E-4]:1.452259648703E-1)[&rate=6.060832553549348E-4]:6.302257502108E-2,((90[&rate=6.060832553549348E-4]:9.534362884129E-2,91[&rate=6.060832553549348E-4]:9.534362884129E-2)[&rate=6.060832553549348E-4]:7.472674655756E-2,92[&rate=6.060832553549348E-4]:1.700703753988E-1)[&rate=6.060832553549348E-4]:5.187679462955E-2)[&rate=6.060832553549348E-4]:1.053180028913E-1,(87[&rate=6.060832553549348E-4]:3.114813162119E-1,(89[&rate=6.060832553549348E-4]:1.267915820562E-1,88[&rate=6.060832553549348E-4]:1.130929519192E-1)[&rate=6.060832553549348E-4]:1.983883642927E-1)[&rate=6.060832553549348E-4]:2.085226570874E-3)[&rate=6.060832553549348E-4]:8.53585637316E-1,3[&rate=6.060832553549348E-4]:6.274261527016E-1)[&rate=6.060832553549348E-4]:5.339569406978E-2,(18[&rate=6.060832553549348E-4]:6.963508206833E-1,(6[&rate=6.060832553549348E-4]:5.86268419201E-1,(15[&rate=6.060832553549348E-4]:3.677882784344E-1,10[&rate=6.060832553549348E-4]:3.29432114051E-1)[&rate=6.060832553549348E-4]:2.732746613144E-1)[&rate=6.060832553549348E-4]:4.706870285217E-2)[&rate=6.060832553549348E-4]:9.953951923864E-2)[&rate=6.060832553549348E-4]:4.533610197536E-1)[&rate=6.060832553549348E-4]:5.869114476496E-1,101[&rate=6.060832553549348E-4]:7.18354588147E-1)[&rate=6.060832553549348E-4]:4.354789818395E-1)[&rate=6.060832553549348E-4]:2.42578617666E-1)[&rate=6.060832553549348E-4]:4.270399560316E-2)[&rate=6.060832553549348E-4]:1.562896055234E-1)[&rate=6.060832553549348E-4]:3.421560955759E-2,(97[&rate=6.060832553549348E-4]:1.395916227494E-1,39[&rate=6.060832553549348E-4]:2.106298741155E-1)[&rate=6.060832553549348E-4]:4.458273652274E-1)[&rate=6.060832553549348E-4]:2.806114311759E-1,38[&rate=6.060832553549348E-4]:8.687626595898E-1)[&rate=6.060832553549348E-4]:2.994520221999E-1)[&rate=6.060832553549348E-4]:6.296065721173E-2,((125[&rate=6.060832553549348E-4]:7.390753947589E-1,((((((73[&rate=6.060832553549348E-4]:3.414100813474E-1,(81[&rate=6.060832553549348E-4]:6.771484887435E-2,80[&rate=6.060832553549348E-4]:6.771484887435E-2)[&rate=6.060832553549348E-4]:2.243801639799E-1)[&rate=6.060832553549348E-4]:4.5957023289E-2,(77[&rate=6.060832553549348E-4]:3.573880195563E-1,((82[&rate=6.060832553549348E-4]:1.133055269186E-1,(72[&rate=6.060832553549348E-4]:9.232144469765E-3,78[&rate=6.060832553549348E-4]:3.114995268908E-2)[&rate=6.060832553549348E-4]:7.393639614746E-2)[&rate=6.060832553549348E-4]:1.87331513664E-1,(79[&rate=6.060832553549348E-4]:1.750743912999E-1,71[&rate=6.060832553549348E-4]:1.476771310259E-1)[&rate=6.060832553549348E-4]:1.173434712006E-1)[&rate=6.060832553549348E-4]:2.935371869971E-2)[&rate=6.060832553549348E-4]:2.449963302532E-2)[&rate=6.060832553549348E-4]:3.561514357004E-1,(75[&rate=6.060832553549348E-4]:3.967349721199E-1,((70[&rate=6.060832553549348E-4]:2.997035321292E-1,74[&rate=6.060832553549348E-4]:3.380596965127E-1)[&rate=6.060832553549348E-4]:7.960770859422E-3,76[&rate=6.060832553549348E-4]:3.460204673721E-1)[&rate=6.060832553549348E-4]:5.071450474778E-2)[&rate=6.060832553549348E-4]:3.467835682169E-1)[&rate=6.060832553549348E-4]:5.52334647411E-1,((103[&rate=6.060832553549348E-4]:3.945118702809E-1,((12[&rate=6.060832553549348E-4]:2.992321249362E-1,5[&rate=6.060832553549348E-4]:2.608759605527E-1)[&rate=6.060832553549348E-4]:9.815923002222E-2,29[&rate=6.060832553549348E-4]:5.042406700269E-1)[&rate=6.060832553549348E-4]:1.231479125827E-1)[&rate=6.060832553549348E-4]:1.700037142535E0,52[&rate=6.060832553549348E-4]:4.302552782546E-1)[&rate=6.060832553549348E-4]:1.273315721925E-1)[&rate=6.060832553549348E-4]:4.795004104656E-2,53[&rate=6.060832553549348E-4]:5.973401701823E-1)[&rate=6.060832553549348E-4]:7.443435685425E-2,((137[&rate=6.060832553549348E-4]:3.498425028918E-1,133[&rate=6.060832553549348E-4]:3.087466124807E-1)[&rate=6.060832553549348E-4]:1.061189538594E-1,134[&rate=6.060832553549348E-4]:3.84728580039E-1)[&rate=6.060832553549348E-4]:1.038988457665E0)[&rate=6.060832553549348E-4]:2.776833813836E-1)[&rate=6.060832553549348E-4]:5.364014978265E-1,((59[&rate=6.060832553549348E-4]:3.721546451395E-1,(37[&rate=6.060832553549348E-4]:3.3431994088E-1,((56[&rate=6.060832553549348E-4]:1.900431636212E-1,55[&rate=6.060832553549348E-4]:1.900431636212E-1)[&rate=6.060832553549348E-4]:7.833238775128E-2,((54[&rate=6.060832553549348E-4]:8.837537204015E-2,57[&rate=6.060832553549348E-4]:1.293589785975E-1)[&rate=6.060832553549348E-4]:8.091472706953E-2,58[&rate=6.060832553549348E-4]:2.2666714829E-1)[&rate=6.060832553549348E-4]:6.903080745418E-2)[&rate=6.060832553549348E-4]:1.949630207565E-2)[&rate=6.060832553549348E-4]:7.608607037974E-2)[&rate=6.060832553549348E-4]:3.015852569573E-1,68[&rate=6.060832553549348E-4]:6.245595742279E-1)[&rate=6.060832553549348E-4]:4.842506516908E-1)[&rate=6.060832553549348E-4]:6.77203043395E-2)[&rate=6.060832553549348E-4]:8.778187084063E-2)[&rate=6.060832553549348E-4]:1.588421393042E-1,34[&rate=6.060832553549348E-4]:1.242020400063E-2)[&rate=6.060832553549348E-4]:6.707427306905E-2);
tree STATE_89190000 [&joint=-20982.611237337765,lnP=-20982.611237337765] = [&R] (33[&rate=4.885465905842784E-4]:2.20256965615E-2,(((34[&rate=4.885465905842784E-4]:1.92088909686E-4,(((((35[&rate=4.885465905842784E-4]:3.231799836127E-1,((((((131[&rate=4.885465905842784E-4]:1.192268495431E-1,130[&rate=4.885465905842784E-4]:1.164871235158E-1)[&rate=4.885465905842784E-4]:1.350552452302E-1,(132[&rate=4.885465905842784E-4]:7.696172003502E-2,129[&rate=4.885465905842784E-4]:7.422199400766E-2)[&rate=4.885465905842784E-4]:1.773203747383E-1)[&rate=4.885465905842784E-4]:2.974908925639E-1,69[&rate=4.885465905842784E-4]:6.969784667894E-1)[&rate=4.885465905842784E-4]:6.250228593581E-2,118[&rate=4.885465905842784E-4]:7.485218486155E-1)[&rate=4.885465905842784E-4]:9.937118944861E-1,((((62[&rate=4.885465905842784E-4]:3.317819895727E-1,(64[&rate=4.885465905842784E-4]:1.841513204676E-1,60[&rate=4.885465905842784E-4]:3.346638896086E-2)[&rate=4.885465905842784E-4]:1.065347786941E-1)[&rate=4.885465905842784E-4]:5.856770995398E-3,65[&rate=4.885465905842784E-4]:1.458579386504E-1)[&rate=4.885465905842784E-4]:1.995363283982E-1,(61[&rate=4.885465905842784E-4]:2.928630441339E-1,63[&rate=4.885465905842784E-4]:2.517671537229E-1)[&rate=4.885465905842784E-4]:2.443120448324E-1)[&rate=4.885465905842784E-4]:1.178745512072E0,128[&rate=4.885465905842784E-4]:1.576194573641E0)[&rate=4.885465905842784E-4]:2.631314206346E-2)[&rate=4.885465905842784E-4]:1.626657054612E-1,(45[&rate=4.885465905842784E-4]:7.542235870197E-1,(((((41[&rate=4.885465905842784E-4]:1.086174826479E-1,42[&rate=4.885465905842784E-4]:1.140819635222E-1)[&rate=4.885465905842784E-4]:2.417020552259E-1,48[&rate=4.885465905842784E-4]:3.940353848683E-1)[&rate=4.885465905842784E-4]:8.95627726824E-2,46[&rate=4.885465905842784E-4]:4.945271192992E-1)[&rate=4.885465905842784E-4]:1.544216892784E-4,43[&rate=4.885465905842784E-4]:4.946815409885E-1)[&rate=4.885465905842784E-4]:7.988857560387E-2,(((50[&rate=4.885465905842784E-4]:3.233719720952E-1,49[&rate=4.885465905842784E-4]:3.233719720952E-1)[&rate=4.885465905842784E-4]:1.47347259348E-1,51[&rate=4.885465905842784E-4]:4.761837123174E-1)[&rate=4.885465905842784E-4]:9.747558667995E-3,(47[&rate=4.885465905842784E-4]:4.869790688581E-1,44[&rate=4.885465905842784E-4]:4.815145879838E-1)[&rate=4.885465905842784E-4]:2.627460649884E-2)[&rate=4.885465905842784E-4]:6.131644123543E-2)[&rate=4.885465905842784E-4]:1.878501917387E-1)[&rate=4.885465905842784E-4]:2.375536218545E-1)[&rate=4.885465905842784E-4]:8.677368573485E-2)[&rate=4.885465905842784E-4]:6.550950128085E-2,(36[&rate=4.885465905842784E-4]:5.27839974001E-2,127[&rate=4.885465905842784E-4]:2.573331942606E0)[&rate=4.885465905842784E-4]:3.824808299592E-1)[&rate=4.885465905842784E-4]:1.16840288866E-3,121[&rate=4.885465905842784E-4]:2.515885285042E0)[&rate=4.885465905842784E-4]:2.989073211702E-1,((40[&rate=4.885465905842784E-4]:9.291490257139E-1,((((((((((141[&rate=4.885465905842784E-4]:5.649492228329E-1,(145[&rate=4.885465905842784E-4]:5.570037788123E-1,144[&rate=4.885465905842784E-4]:5.515243267574E-1)[&rate=4.885465905842784E-4]:1.068517004821E-2)[&rate=4.885465905842784E-4]:3.225014144983E-2,142[&rate=4.885465905842784E-4]:5.999390903103E-1)[&rate=4.885465905842784E-4]:9.408799986259E-1,((102[&rate=4.885465905842784E-4]:2.009835867739E-2,(((25[&rate=4.885465905842784E-4]:5.129307205869E-1,20[&rate=4.885465905842784E-4]:4.937526383952E-1)[&rate=4.885465905842784E-4]:1.78448162178E-1,23[&rate=4.885465905842784E-4]:6.804199786553E-1)[&rate=4.885465905842784E-4]:5.985481554273E-2,(11[&rate=4.885465905842784E-4]:4.623265831196E-1,140[&rate=4.885465905842784E-4]:4.431485009279E-1)[&rate=4.885465905842784E-4]:1.930167042291E-1)[&rate=4.885465905842784E-4]:4.305084959861E-1)[&rate=4.885465905842784E-4]:1.635028193947E-2,(24[&rate=4.885465905842784E-4]:1.013415738726E0,(1[&rate=4.885465905842784E-4]:1.312006731203E-1,(21[&rate=4.885465905842784E-4]:4.415211248857E-1,28[&rate=4.885465905842784E-4]:4.661786591322E-1)[&rate=4.885465905842784E-4]:4.51323383851E-1)[&rate=4.885465905842784E-4]:1.013931477974E-1)[&rate=4.885465905842784E-4]:1.846767375073E-1)[&rate=4.885465905842784E-4]:2.577951058536E-1)[&rate=4.885465905842784E-4]:2.664198521676E-1,(((110[&rate=4.885465905842784E-4]:6.977367823885E-1,105[&rate=4.885465905842784E-4]:6.758189741694E-1)[&rate=4.885465905842784E-4]:3.178369637965E-1,(113[&rate=4.885465905842784E-4]:9.152898658376E-1,(((9[&rate=4.885465905842784E-4]:5.682280238769E-1,(30[&rate=4.885465905842784E-4]:2.858063198603E-1,4[&rate=4.885465905842784E-4]:1.132035801343E-1)[&rate=4.885465905842784E-4]:4.057093752494E-1)[&rate=4.885465905842784E-4]:6.462204311389E-2,117[&rate=4.885465905842784E-4]:6.438089711004E-1)[&rate=4.885465905842784E-4]:9.825659743332E-2,(17[&rate=4.885465905842784E-4]:4.24186841683E-1,14[&rate=4.885465905842784E-4]:3.858306772993E-1)[&rate=4.885465905842784E-4]:3.534951652068E-1)[&rate=4.885465905842784E-4]:1.759640233315E-1)[&rate=4.885465905842784E-4]:1.057633324021E-1)[&rate=4.885465905842784E-4]:2.868975041907E-1,((((13[&rate=4.885465905842784E-4]:4.454615700966E-1,19[&rate=4.885465905842784E-4]:4.838177344803E-1)[&rate=4.885465905842784E-4]:9.971125336395E-2,115[&rate=4.885465905842784E-4]:4.629810426387E-1)[&rate=4.885465905842784E-4]:1.940972931475E-1,((((114[&rate=4.885465905842784E-4]:1.974084701467E-1,112[&rate=4.885465905842784E-4]:2.796002509686E-1)[&rate=4.885465905842784E-4]:1.553243197152E-1,109[&rate=4.885465905842784E-4]:4.321848446564E-1)[&rate=4.885465905842784E-4]:9.967108373197E-3,107[&rate=4.885465905842784E-4]:4.229738708379E-1)[&rate=4.885465905842784E-4]:1.492219059989E-1,108[&rate=4.885465905842784E-4]:5.694560508094E-1)[&rate=4.885465905842784E-4]:1.451565315522E-1)[&rate=4.885465905842784E-4]:9.2784640251E-2,(((106[&rate=4.885465905842784E-4]:1.55901756873E-1,111[&rate=4.885465905842784E-4]:1.723401130374E-1)[&rate=4.885465905842784E-4]:2.116480661946E-1,(104[&rate=4.885465905842784E-4]:3.505367024673E-1,139[&rate=4.885465905842784E-4]:5.423175243851E-1)[&rate=4.885465905842784E-4]:1.701312060025E-2)[&rate=4.885465905842784E-4]:3.184097668035E-1,(116[&rate=4.885465905842784E-4]:5.558569509163E-1,(148[&rate=4.885465905842784E-4]:2.361794134636E-1,143[&rate=4.885465905842784E-4]:2.334396874362E-1)[&rate=4.885465905842784E-4]:3.580337018365E-1)[&rate=4.885465905842784E-4]:6.982866635202E-2)[&rate=4.885465905842784E-4]:1.241773587689E-1)[&rate=4.885465905842784E-4]:4.758959455714E-1)[&rate=4.885465905842784E-4]:3.266854989472E-1)[&rate=4.885465905842784E-4]:1.070534807133E-1,(((3[&rate=4.885465905842784E-4]:3.054871697039E-1,18[&rate=4.885465905842784E-4]:4.205556628545E-1)[&rate=4.885465905842784E-4]:2.674390709751E-1,(((87[&rate=4.885465905842784E-4]:2.548048128949E-2,((90[&rate=4.885465905842784E-4]:1.84588809141E-2,91[&rate=4.885465905842784E-4]:1.84588809141E-2)[&rate=4.885465905842784E-4]:2.751374711228E-3,92[&rate=4.885465905842784E-4]:2.121025562532E-2)[&rate=4.885465905842784E-4]:1.796885580118E-2)[&rate=4.885465905842784E-4]:6.17258245305E-2,((86[&rate=4.885465905842784E-4]:1.950293367042E-2,85[&rate=4.885465905842784E-4]:1.950293367042E-2)[&rate=4.885465905842784E-4]:3.248784299691E-2,((83[&rate=4.885465905842784E-4]:3.395145962806E-2,84[&rate=4.885465905842784E-4]:3.395145962806E-2)[&rate=4.885465905842784E-4]:1.009115686985E-2,93[&rate=4.885465905842784E-4]:5.774124663493E-2)[&rate=4.885465905842784E-4]:7.948160169409E-3)[&rate=4.885465905842784E-4]:3.521552915267E-2)[&rate=4.885465905842784E-4]:1.326070705395E-1,(89[&rate=4.885465905842784E-4]:4.385672823473E-2,88[&rate=4.885465905842784E-4]:3.015809809771E-2)[&rate=4.885465905842784E-4]:1.896552782618E-1)[&rate=4.885465905842784E-4]:8.928388917167E-1)[&rate=4.885465905842784E-4]:4.698050611344E-2,(6[&rate=4.885465905842784E-4]:4.068634920719E-1,(15[&rate=4.885465905842784E-4]:4.129425564717E-1,10[&rate=4.885465905842784E-4]:3.745863920882E-1)[&rate=4.885465905842784E-4]:4.871545614802E-2)[&rate=4.885465905842784E-4]:2.650980492411E-1)[&rate=4.885465905842784E-4]:1.045070606532E0)[&rate=4.885465905842784E-4]:5.761645415236E-1,101[&rate=4.885465905842784E-4]:1.23840216882E0)[&rate=4.885465905842784E-4]:2.215842877675E-1,(96[&rate=4.885465905842784E-4]:3.840043437384E-1,99[&rate=4.885465905842784E-4]:4.195234694213E-1)[&rate=4.885465905842784E-4]:2.17572052216E-1)[&rate=4.885465905842784E-4]:2.483069841069E-2,((100[&rate=4.885465905842784E-4]:3.889729801445E-1,95[&rate=4.885465905842784E-4]:4.736724336966E-1)[&rate=4.885465905842784E-4]:1.678049607601E-1,(98[&rate=4.885465905842784E-4]:4.941534022757E-1,97[&rate=4.885465905842784E-4]:2.946998503632E-1)[&rate=4.885465905842784E-4]:1.363950304322E-1)[&rate=4.885465905842784E-4]:9.519863842809E-3)[&rate=4.885465905842784E-4]:1.527086886444E-1,(94[&rate=4.885465905842784E-4]:6.722427154874E-1,(146[&rate=4.885465905842784E-4]:5.108796192194E-1,16[&rate=4.885465905842784E-4]:2.476153966102E0)[&rate=4.885465905842784E-4]:2.269368667599E-1)[&rate=4.885465905842784E-4]:4.676377790442E-2)[&rate=4.885465905842784E-4]:1.955623381614E-1,(147[&rate=4.885465905842784E-4]:6.856496600863E-1,(((((22[&rate=4.885465905842784E-4]:4.465497734022E-1,27[&rate=4.885465905842784E-4]:4.629881295665E-1)[&rate=4.885465905842784E-4]:1.909966596815E-1,31[&rate=4.885465905842784E-4]:6.923409536317E-1)[&rate=4.885465905842784E-4]:6.742823884031E-2,(26[&rate=4.885465905842784E-4]:6.298801018694E-1,(7[&rate=4.885465905842784E-4]:3.504442162496E-1,8[&rate=4.885465905842784E-4]:3.504442162496E-1)[&rate=4.885465905842784E-4]:1.725865705513E-1)[&rate=4.885465905842784E-4]:8.605347416417E-2)[&rate=4.885465905842784E-4]:1.173751472081E-1,2[&rate=4.885465905842784E-4]:6.497470794061E-1)[&rate=4.885465905842784E-4]:1.772772972926E0,39[&rate=4.885465905842784E-4]:4.657942495028E-1)[&rate=4.885465905842784E-4]:1.624783614032E-1)[&rate=4.885465905842784E-4]:2.316514119043E-1)[&rate=4.885465905842784E-4]:6.922500290369E-2)[&rate=4.885465905842784E-4]:1.683145132266E-1,38[&rate=4.885465905842784E-4]:1.029157528011E0)[&rate=4.885465905842784E-4]:2.619731274564E-1)[&rate=4.885465905842784E-4]:1.475711331919E-1,((120[&rate=4.885465905842784E-4]:1.930966285172E0,((119[&rate=4.885465905842784E-4]:1.670631697122E0,126[&rate=4.885465905842784E-4]:8.849291744783E-1)[&rate=4.885465905842784E-4]:1.949679949628E-1,(135[&rate=4.885465905842784E-4]:3.582157287835E-1,(138[&rate=4.885465905842784E-4]:2.049125327405E-1,136[&rate=4.885465905842784E-4]:7.340568342533E-2)[&rate=4.885465905842784E-4]:3.533031960431E-1)[&rate=4.885465905842784E-4]:1.159438757822E0)[&rate=4.885465905842784E-4]:1.612570040462E-1)[&rate=4.885465905842784E-4]:4.448510303882E-1,(66[&rate=4.885465905842784E-4]:2.13993950173E-1,(((123[&rate=4.885465905842784E-4]:1.682898067177E-1,124[&rate=4.885465905842784E-4]:1.655575662806E-1)[&rate=4.885465905842784E-4]:5.913057280222E-2,122[&rate=4.885465905842784E-4]:2.274203795199E-1)[&rate=4.885465905842784E-4]:3.469354893489E-1,67[&rate=4.885465905842784E-4]:7.308331852817E-2)[&rate=4.885465905842784E-4]:1.409106316449E-1)[&rate=4.885465905842784E-4]:2.248370640174E-1)[&rate=4.885465905842784E-4]:3.975053279538E-1)[&rate=4.885465905842784E-4]:2.686944539553E-2)[&rate=4.885465905842784E-4]:4.939411358962E-3,((125[&rate=4.885465905842784E-4]:9.79222153573E-1,(((((133[&rate=4.885465905842784E-4]:4.498119832391E-1,137[&rate=4.885465905842784E-4]:4.909078736501E-1)[&rate=4.885465905842784E-4]:5.71974651536E-2,134[&rate=4.885465905842784E-4]:4.768724620915E-1)[&rate=4.885465905842784E-4]:9.507167941191E-1,52[&rate=4.885465905842784E-4]:6.838434668549E-1)[&rate=4.885465905842784E-4]:2.380540493802E-2,(103[&rate=4.885465905842784E-4]:5.827449827261E-1,((12[&rate=4.885465905842784E-4]:2.037673181897E-1,5[&rate=4.885465905842784E-4]:1.654111538062E-1)[&rate=4.885465905842784E-4]:1.664682384784E-1,29[&rate=4.885465905842784E-4]:4.770848717366E-1)[&rate=4.885465905842784E-4]:3.385368233183E-1)[&rate=4.885465905842784E-4]:1.789197623628E0)[&rate=4.885465905842784E-4]:2.561791276694E-1,(53[&rate=4.885465905842784E-4]:5.943462842658E-1,((((81[&rate=4.885465905842784E-4]:2.079946940854E-1,80[&rate=4.885465905842784E-4]:2.079946940854E-1)[&rate=4.885465905842784E-4]:8.134982527154E-2,77[&rate=4.885465905842784E-4]:3.331801357954E-1)[&rate=4.885465905842784E-4]:2.199423453007E-2,(((82[&rate=4.885465905842784E-4]:2.256457923271E-1,79[&rate=4.885465905842784E-4]:2.17426614245E-1)[&rate=4.885465905842784E-4]:6.340836544249E-2,(78[&rate=4.885465905842784E-4]:9.573461254641E-2,72[&rate=4.885465905842784E-4]:7.38168043271E-2)[&rate=4.885465905842784E-4]:1.851003671411E-1)[&rate=4.885465905842784E-4]:1.189591469661E-2,(73[&rate=4.885465905842784E-4]:3.013982267885E-1,71[&rate=4.885465905842784E-4]:2.329050761036E-1)[&rate=4.885465905842784E-4]:3.242855800647E-2)[&rate=4.885465905842784E-4]:2.682703758521E-2)[&rate=4.885465905842784E-4]:4.506504178237E-1,(75[&rate=4.885465905842784E-4]:4.12579829882E-1,((74[&rate=4.885465905842784E-4]:3.31542073613E-1,76[&rate=4.885465905842784E-4]:3.31542073613E-1)[&rate=4.885465905842784E-4]:5.370446231387E-3,70[&rate=4.885465905842784E-4]:2.985563554609E-1)[&rate=4.885465905842784E-4]:7.566731003762E-2)[&rate=4.885465905842784E-4]:3.987244103219E-1)[&rate=4.885465905842784E-4]:5.29505102674E-1)[&rate=4.885465905842784E-4]:3.612849938851E-1)[&rate=4.885465905842784E-4]:2.339733890833E-1)[&rate=4.885465905842784E-4]:3.291528616235E-1,((59[&rate=4.885465905842784E-4]:4.817790737569E-1,((57[&rate=4.885465905842784E-4]:3.800312391681E-1,58[&rate=4.885465905842784E-4]:3.964246817911E-1)[&rate=4.885465905842784E-4]:1.607169500947E-2,((37[&rate=4.885465905842784E-4]:2.30821875153E-1,54[&rate=4.885465905842784E-4]:1.543191429125E-1)[&rate=4.885465905842784E-4]:1.164946252067E-1,(56[&rate=4.885465905842784E-4]:2.167884040999E-1,55[&rate=4.885465905842784E-4]:2.167884040999E-1)[&rate=4.885465905842784E-4]:8.408000882792E-2)[&rate=4.885465905842784E-4]:8.430555950104E-2)[&rate=4.885465905842784E-4]:8.840838001645E-2)[&rate=4.885465905842784E-4]:3.254021660646E-1,68[&rate=4.885465905842784E-4]:7.580009119526E-1)[&rate=4.885465905842784E-4]:3.837074365772E-1)[&rate=4.885465905842784E-4]:2.741574881412E-1)[&rate=4.885465905842784E-4]:1.716275467311E-2,32[&rate=4.885465905842784E-4]:3.76446722667E-4)[&rate=4.885465905842784E-4]:1.616979778411E-2);
tree STATE_89280000 [&joint=-21006.16754382831,lnP=-21006.16754382831] = [&R] ((33[&rate=5.738891023243122E-4]:6.557531337775E-2,(((((135[&rate=5.738891023243122E-4]:5.877712649985E-1,(138[&rate=5.738891023243122E-4]:5.427699439614E-1,136[&rate=5.738891023243122E-4]:4.112630946462E-1)[&rate=5.738891023243122E-4]:2.450013210372E-1)[&rate=5.738891023243122E-4]:8.748694678901E-1,119[&rate=5.738891023243122E-4]:1.810585938368E0)[&rate=5.738891023243122E-4]:3.590993570675E-1,((66[&rate=5.738891023243122E-4]:9.752154120729E-2,126[&rate=5.738891023243122E-4]:1.344695730892E0)[&rate=5.738891023243122E-4]:1.909852185581E-2,120[&rate=5.738891023243122E-4]:2.053606364433E0)[&rate=5.738891023243122E-4]:2.018852004373E-2)[&rate=5.738891023243122E-4]:4.116615647531E-1,((122[&rate=5.738891023243122E-4]:4.572542295317E-1,(123[&rate=5.738891023243122E-4]:8.741307418303E-3,124[&rate=5.738891023243122E-4]:6.009066981177E-3)[&rate=5.738891023243122E-4]:4.485129221134E-1)[&rate=5.738891023243122E-4]:4.360043786672E-1,67[&rate=5.738891023243122E-4]:3.919860578582E-1)[&rate=5.738891023243122E-4]:1.564840900017E-1)[&rate=5.738891023243122E-4]:2.612987151161E-1,((125[&rate=5.738891023243122E-4]:1.114924905143E0,(((133[&rate=5.738891023243122E-4]:3.217143422169E-1,(137[&rate=5.738891023243122E-4]:3.617922214501E-1,134[&rate=5.738891023243122E-4]:2.905593447379E-1)[&rate=5.738891023243122E-4]:1.018011177833E-3)[&rate=5.738891023243122E-4]:1.347920560493E0,53[&rate=5.738891023243122E-4]:8.875554057421E-1)[&rate=5.738891023243122E-4]:2.135434241696E-1,((52[&rate=5.738891023243122E-4]:6.962593655573E-1,(103[&rate=5.738891023243122E-4]:4.723900144362E-1,((12[&rate=5.738891023243122E-4]:1.900716407872E-1,5[&rate=5.738891023243122E-4]:1.517154764038E-1)[&rate=5.738891023243122E-4]:1.967294934697E-1,29[&rate=5.738891023243122E-4]:4.936504493255E-1)[&rate=5.738891023243122E-4]:2.116162774395E-1)[&rate=5.738891023243122E-4]:1.888163085682E0)[&rate=5.738891023243122E-4]:3.819320807059E-1,((((73[&rate=5.738891023243122E-4]:4.894692783512E-1,(81[&rate=5.738891023243122E-4]:8.866330633618E-2,80[&rate=5.738891023243122E-4]:8.866330633618E-2)[&rate=5.738891023243122E-4]:3.514909035219E-1)[&rate=5.738891023243122E-4]:2.228885448892E-1,77[&rate=5.738891023243122E-4]:7.068783711857E-1)[&rate=5.738891023243122E-4]:2.680296927017E-2,(71[&rate=5.738891023243122E-4]:4.981051363775E-1,(79[&rate=5.738891023243122E-4]:3.413322676638E-1,(78[&rate=5.738891023243122E-4]:2.143155848459E-1,(82[&rate=5.738891023243122E-4]:2.042558514702E-1,72[&rate=5.738891023243122E-4]:1.741188651689E-1)[&rate=5.738891023243122E-4]:1.82789114577E-2)[&rate=5.738891023243122E-4]:1.270166828179E-1)[&rate=5.738891023243122E-4]:1.841701289877E-1)[&rate=5.738891023243122E-4]:1.725625054482E-1)[&rate=5.738891023243122E-4]:3.165582007948E-1,(75[&rate=5.738891023243122E-4]:7.539754208721E-1,(76[&rate=5.738891023243122E-4]:6.607869849877E-1,(74[&rate=5.738891023243122E-4]:5.968595206556E-1,70[&rate=5.738891023243122E-4]:5.585033562722E-1)[&rate=5.738891023243122E-4]:6.392746433211E-2)[&rate=5.738891023243122E-4]:9.318843588441E-2)[&rate=5.738891023243122E-4]:3.017435724332E-1)[&rate=5.738891023243122E-4]:7.607387902586E-1)[&rate=5.738891023243122E-4]:3.110410495984E-2)[&rate=5.738891023243122E-4]:2.242085888924E-1)[&rate=5.738891023243122E-4]:1.381579437316E-1,(((59[&rate=5.738891023243122E-4]:3.089538486014E-1,37[&rate=5.738891023243122E-4]:3.472052147217E-1)[&rate=5.738891023243122E-4]:5.885814090628E-2,((56[&rate=5.738891023243122E-4]:2.31040645377E-1,55[&rate=5.738891023243122E-4]:2.31040645377E-1)[&rate=5.738891023243122E-4]:3.679498003852E-2,(58[&rate=5.738891023243122E-4]:2.238973294879E-1,(54[&rate=5.738891023243122E-4]:1.071719981655E-1,57[&rate=5.738891023243122E-4]:1.481556047229E-1)[&rate=5.738891023243122E-4]:5.934828214208E-2)[&rate=5.738891023243122E-4]:7.126070029927E-2)[&rate=5.738891023243122E-4]:9.177964278062E-2)[&rate=5.738891023243122E-4]:2.274441736907E-1,68[&rate=5.738891023243122E-4]:5.460758353294E-1)[&rate=5.738891023243122E-4]:5.403403468783E-1)[&rate=5.738891023243122E-4]:2.710733185406E-1)[&rate=5.738891023243122E-4]:1.352585051962E-1)[&rate=5.738891023243122E-4]:2.817519882554E-3,(((((35[&rate=5.738891023243122E-4]:2.070660723053E-2,((127[&rate=5.738891023243122E-4]:2.267941620771E0,121[&rate=5.738891023243122E-4]:1.82684573036E0)[&rate=5.738891023243122E-4]:3.033132856126E-1,36[&rate=5.738891023243122E-4]:5.070696117816E-2)[&rate=5.738891023243122E-4]:1.657498851813E-2)[&rate=5.738891023243122E-4]:2.412136196882E-1,((45[&rate=5.738891023243122E-4]:7.734978731757E-1,((51[&rate=5.738891023243122E-4]:6.187247774759E-1,(50[&rate=5.738891023243122E-4]:1.840882261755E-1,49[&rate=5.738891023243122E-4]:1.840882261755E-1)[&rate=5.738891023243122E-4]:4.291720704261E-1)[&rate=5.738891023243122E-4]:5.299385625256E-2,((47[&rate=5.738891023243122E-4]:4.370498843924E-2,44[&rate=5.738891023243122E-4]:3.824050756498E-2)[&rate=5.738891023243122E-4]:6.15694850428E-1,(43[&rate=5.738891023243122E-4]:4.108666416279E-1,(46[&rate=5.738891023243122E-4]:4.100435462931E-1,(42[&rate=5.738891023243122E-4]:2.286440103115E-1,(48[&rate=5.738891023243122E-4]:2.310498349376E-1,41[&rate=5.738891023243122E-4]:1.873339879431E-1)[&rate=5.738891023243122E-4]:3.584554149407E-2)[&rate=5.738891023243122E-4]:1.322192081129E-1)[&rate=5.738891023243122E-4]:8.230953347677E-4)[&rate=5.738891023243122E-4]:2.485331972393E-1)[&rate=5.738891023243122E-4]:3.964119923272E-2)[&rate=5.738891023243122E-4]:8.265355638712E-2)[&rate=5.738891023243122E-4]:1.139565031563E-1,((128[&rate=5.738891023243122E-4]:1.635639395034E0,((118[&rate=5.738891023243122E-4]:5.368586884249E-1,69[&rate=5.738891023243122E-4]:5.478175925346E-1)[&rate=5.738891023243122E-4]:1.510953011083E-1,((130[&rate=5.738891023243122E-4]:1.537379617897E-1,131[&rate=5.738891023243122E-4]:1.564776878171E-1)[&rate=5.738891023243122E-4]:1.040331904163E-1,(129[&rate=5.738891023243122E-4]:1.949604844197E-1,132[&rate=5.738891023243122E-4]:1.97700210447E-1)[&rate=5.738891023243122E-4]:6.281066778636E-2)[&rate=5.738891023243122E-4]:2.931965359573E-1)[&rate=5.738891023243122E-4]:1.087411432898E0)[&rate=5.738891023243122E-4]:1.00150545449E-2,(((60[&rate=5.738891023243122E-4]:1.518659806997E-1,64[&rate=5.738891023243122E-4]:3.025509122064E-1)[&rate=5.738891023243122E-4]:4.973239060748E-2,(62[&rate=5.738891023243122E-4]:3.497005310938E-1,65[&rate=5.738891023243122E-4]:1.579197091761E-1)[&rate=5.738891023243122E-4]:4.367866213107E-2)[&rate=5.738891023243122E-4]:2.162172229273E-1,(61[&rate=5.738891023243122E-4]:9.160997628968E-2,63[&rate=5.738891023243122E-4]:5.051408587863E-2)[&rate=5.738891023243122E-4]:5.179864398626E-1)[&rate=5.738891023243122E-4]:1.175784060824E0)[&rate=5.738891023243122E-4]:1.519613904398E-2)[&rate=5.738891023243122E-4]:1.298367615832E-1)[&rate=5.738891023243122E-4]:4.783008531423E-1,((((40[&rate=5.738891023243122E-4]:7.384633771399E-1,((146[&rate=5.738891023243122E-4]:6.578526742388E-1,(((2[&rate=5.738891023243122E-4]:7.227820572888E-1,((31[&rate=5.738891023243122E-4]:8.621196486741E-1,((7[&rate=5.738891023243122E-4]:3.908209953495E-1,8[&rate=5.738891023243122E-4]:3.908209953495E-1)[&rate=5.738891023243122E-4]:5.005441824636E-2,26[&rate=5.738891023243122E-4]:5.477247286644E-1)[&rate=5.738891023243122E-4]:2.705593035713E-1)[&rate=5.738891023243122E-4]:5.064970621618E-2,(22[&rate=5.738891023243122E-4]:3.364320390118E-1,27[&rate=5.738891023243122E-4]:3.528703951762E-1)[&rate=5.738891023243122E-4]:5.215427953304E-1)[&rate=5.738891023243122E-4]:3.740996267265E-2)[&rate=5.738891023243122E-4]:1.583318663424E0,98[&rate=5.738891023243122E-4]:4.777902184302E-1)[&rate=5.738891023243122E-4]:7.557756887877E-2,(((((((111[&rate=5.738891023243122E-4]:3.362830349167E-1,(106[&rate=5.738891023243122E-4]:3.118532144137E-1,(104[&rate=5.738891023243122E-4]:3.042004041668E-1,139[&rate=5.738891023243122E-4]:4.959812260845E-1)[&rate=5.738891023243122E-4]:7.65281024687E-3)[&rate=5.738891023243122E-4]:7.991464338687E-3)[&rate=5.738891023243122E-4]:3.760478921578E-1,(148[&rate=5.738891023243122E-4]:3.212394500264E-1,143[&rate=5.738891023243122E-4]:3.18499723999E-1)[&rate=5.738891023243122E-4]:3.527353126647E-1)[&rate=5.738891023243122E-4]:1.833455619508E-1,(((13[&rate=5.738891023243122E-4]:3.837204557302E-1,19[&rate=5.738891023243122E-4]:4.220766201139E-1)[&rate=5.738891023243122E-4]:2.210912848781E-1,115[&rate=5.738891023243122E-4]:5.226199597864E-1)[&rate=5.738891023243122E-4]:2.000344039509E-1,((109[&rate=5.738891023243122E-4]:4.559453961336E-1,(116[&rate=5.738891023243122E-4]:3.326560674779E-1,(112[&rate=5.738891023243122E-4]:2.898479039501E-1,114[&rate=5.738891023243122E-4]:2.076561231282E-1)[&rate=5.738891023243122E-4]:1.249999443497E-1)[&rate=5.738891023243122E-4]:4.383727386117E-2)[&rate=5.738891023243122E-4]:5.317404930308E-2,(108[&rate=5.738891023243122E-4]:3.821539940672E-1,107[&rate=5.738891023243122E-4]:3.848937200945E-1)[&rate=5.738891023243122E-4]:1.050476431504E-1)[&rate=5.738891023243122E-4]:2.929869730952E-1)[&rate=5.738891023243122E-4]:9.630979652085E-2)[&rate=5.738891023243122E-4]:4.472561441798E-2,(((30[&rate=5.738891023243122E-4]:6.244929193604E-1,4[&rate=5.738891023243122E-4]:4.518901796343E-1)[&rate=5.738891023243122E-4]:1.040557142857E-1,(9[&rate=5.738891023243122E-4]:5.945973878396E-1,(17[&rate=5.738891023243122E-4]:2.941010000094E-1,14[&rate=5.738891023243122E-4]:2.557448356257E-1)[&rate=5.738891023243122E-4]:3.47071730296E-1)[&rate=5.738891023243122E-4]:1.066357457358E-2)[&rate=5.738891023243122E-4]:1.458229375943E-1,((113[&rate=5.738891023243122E-4]:4.015766364841E-1,(117[&rate=5.738891023243122E-4]:2.991046804176E-1,105[&rate=5.738891023243122E-4]:2.689676941162E-1)[&rate=5.738891023243122E-4]:1.052116820942E-1)[&rate=5.738891023243122E-4]:7.70340620554E-2,110[&rate=5.738891023243122E-4]:4.731312464848E-1)[&rate=5.738891023243122E-4]:2.806923795499E-1)[&rate=5.738891023243122E-4]:1.865784774086E-1)[&rate=5.738891023243122E-4]:4.896899290399E-1,(((((23[&rate=5.738891023243122E-4]:6.111749349268E-1,(20[&rate=5.738891023243122E-4]:3.390337203887E-1,25[&rate=5.738891023243122E-4]:3.582118025804E-1)[&rate=5.738891023243122E-4]:2.639220364561E-1)[&rate=5.738891023243122E-4]:2.964739971964E-1,(11[&rate=5.738891023243122E-4]:5.319218167922E-1,140[&rate=5.738891023243122E-4]:5.127437346005E-1)[&rate=5.738891023243122E-4]:2.907956084818E-1)[&rate=5.738891023243122E-4]:3.089326449135E-1,102[&rate=5.738891023243122E-4]:6.589664553008E-2)[&rate=5.738891023243122E-4]:6.947111174701E-3,((1[&rate=5.738891023243122E-4]:1.045872901018E-1,(21[&rate=5.738891023243122E-4]:6.96737797893E-1,28[&rate=5.738891023243122E-4]:7.213953321394E-1)[&rate=5.738891023243122E-4]:1.694933278253E-1)[&rate=5.738891023243122E-4]:1.247157502921E-1,24[&rate=5.738891023243122E-4]:1.010124958202E0)[&rate=5.738891023243122E-4]:2.24362634119E-1)[&rate=5.738891023243122E-4]:2.139729774774E-1,(((145[&rate=5.738891023243122E-4]:4.032814432947E-1,144[&rate=5.738891023243122E-4]:3.978019912397E-1)[&rate=5.738891023243122E-4]:1.047156420132E-1,141[&rate=5.738891023243122E-4]:5.052573592803E-1)[&rate=5.738891023243122E-4]:1.314884204536E-1,142[&rate=5.738891023243122E-4]:6.394855057615E-1)[&rate=5.738891023243122E-4]:8.939065708865E-1)[&rate=5.738891023243122E-4]:7.478214761617E-2)[&rate=5.738891023243122E-4]:1.087965384727E-1,((18[&rate=5.738891023243122E-4]:6.050330633097E-1,(6[&rate=5.738891023243122E-4]:5.256689579361E-1,(15[&rate=5.738891023243122E-4]:4.350727512688E-1,10[&rate=5.738891023243122E-4]:3.967165868853E-1)[&rate=5.738891023243122E-4]:1.453907272151E-1)[&rate=5.738891023243122E-4]:1.635040674347E-2)[&rate=5.738891023243122E-4]:1.89077200941E-1,(((87[&rate=5.738891023243122E-4]:2.382789557728E-1,(((90[&rate=5.738891023243122E-4]:3.94745094578E-2,91[&rate=5.738891023243122E-4]:3.94745094578E-2)[&rate=5.738891023243122E-4]:1.304438475188E-1,92[&rate=5.738891023243122E-4]:1.699183569766E-1)[&rate=5.738891023243122E-4]:4.453910747325E-2,((85[&rate=5.738891023243122E-4]:8.66394529599E-2,93[&rate=5.738891023243122E-4]:1.003380830969E-1)[&rate=5.738891023243122E-4]:4.222604523279E-3,84[&rate=5.738891023243122E-4]:9.086205748318E-2)[&rate=5.738891023243122E-4]:1.098967768297E-1)[&rate=5.738891023243122E-4]:3.752012145999E-2)[&rate=5.738891023243122E-4]:4.704989538246E-2,((83[&rate=5.738891023243122E-4]:9.056426011957E-2,86[&rate=5.738891023243122E-4]:9.056426011957E-2)[&rate=5.738891023243122E-4]:1.028431154187E-1,(89[&rate=5.738891023243122E-4]:8.514608360172E-2,88[&rate=5.738891023243122E-4]:7.14474534647E-2)[&rate=5.738891023243122E-4]:1.219599220736E-1)[&rate=5.738891023243122E-4]:9.192147561703E-2)[&rate=5.738891023243122E-4]:6.927329153077E-1,3[&rate=5.738891023243122E-4]:4.383357390659E-1)[&rate=5.738891023243122E-4]:2.407060320342E-1)[&rate=5.738891023243122E-4]:7.886139231436E-1)[&rate=5.738891023243122E-4]:8.286558749081E-1,101[&rate=5.738891023243122E-4]:1.293571843124E0)[&rate=5.738891023243122E-4]:1.045448026322E-1)[&rate=5.738891023243122E-4]:1.126816082413E-1)[&rate=5.738891023243122E-4]:1.582620517718E-1,16[&rate=5.738891023243122E-4]:2.781389072893E0)[&rate=5.738891023243122E-4]:4.256723036412E-2)[&rate=5.738891023243122E-4]:3.115483362003E-2,((39[&rate=5.738891023243122E-4]:6.733827740541E-1,147[&rate=5.738891023243122E-4]:7.307598232344E-1)[&rate=5.738891023243122E-4]:3.084351990386E-2,((99[&rate=5.738891023243122E-4]:5.871714942617E-1,96[&rate=5.738891023243122E-4]:5.516523685788E-1)[&rate=5.738891023243122E-4]:1.94126454685E-1,(95[&rate=5.738891023243122E-4]:5.866392860929E-1,(100[&rate=5.738891023243122E-4]:2.980698009126E-1,94[&rate=5.738891023243122E-4]:2.980698009126E-1)[&rate=5.738891023243122E-4]:2.038700316283E-1)[&rate=5.738891023243122E-4]:1.837297011053E-1)[&rate=5.738891023243122E-4]:7.320156905481E-2)[&rate=5.738891023243122E-4]:6.539191680194E-2)[&rate=5.738891023243122E-4]:2.410697880273E-1,97[&rate=5.738891023243122E-4]:9.39649747421E-1)[&rate=5.738891023243122E-4]:1.565138829973E-1,38[&rate=5.738891023243122E-4]:1.098895870855E0)[&rate=5.738891023243122E-4]:2.436906557211E-1)[&rate=5.738891023243122E-4]:1.49721702293E-1,32[&rate=5.738891023243122E-4]:5.011275504823E-3)[&rate=5.738891023243122E-4]:3.225095653834E-2,34[&rate=5.738891023243122E-4]:5.918004026225E-2)[&rate=5.738891023243122E-4]:2.565114916242E-2);
tree STATE_89370000 [&joint=-20954.341921949566,lnP=-20954.341921949566] = [&R] (((((66[&rate=6.35624161122117E-4]:3.662225063656E-1,((120[&rate=6.35624161122117E-4]:1.583445419124E0,(135[&rate=6.35624161122117E-4]:8.588526014247E-1,(138[&rate=6.35624161122117E-4]:1.922557600805E-1,136[&rate=6.35624161122117E-4]:6.074891076534E-2)[&rate=6.35624161122117E-4]:8.665968413442E-1)[&rate=6.35624161122117E-4]:4.725380231788E-1)[&rate=6.35624161122117E-4]:6.084123920239E-2,(119[&rate=6.35624161122117E-4]:1.721008339181E0,126[&rate=6.35624161122117E-4]:9.353058165369E-1)[&rate=6.35624161122117E-4]:1.916873010468E-2)[&rate=6.35624161122117E-4]:6.58922149409E-1)[&rate=6.35624161122117E-4]:3.612142296121E-4,(((123[&rate=6.35624161122117E-4]:2.320445591787E-1,124[&rate=6.35624161122117E-4]:2.293123187416E-1)[&rate=6.35624161122117E-4]:9.497494881409E-2,122[&rate=6.35624161122117E-4]:3.270195079928E-1)[&rate=6.35624161122117E-4]:3.285647982068E-1,67[&rate=6.35624161122117E-4]:1.543117558589E-1)[&rate=6.35624161122117E-4]:2.122719647363E-1)[&rate=6.35624161122117E-4]:5.273421145826E-1,((34[&rate=6.35624161122117E-4]:2.376855417418E-2,((125[&rate=6.35624161122117E-4]:8.067463962829E-1,(((((79[&rate=6.35624161122117E-4]:2.903553674988E-1,82[&rate=6.35624161122117E-4]:2.985745455809E-1)[&rate=6.35624161122117E-4]:4.415617497849E-3,(78[&rate=6.35624161122117E-4]:4.881440404606E-2,72[&rate=6.35624161122117E-4]:2.689659582674E-2)[&rate=6.35624161122117E-4]:2.459565809506E-1)[&rate=6.35624161122117E-4]:6.957862023556E-2,((81[&rate=6.35624161122117E-4]:3.218768205967E-2,80[&rate=6.35624161122117E-4]:3.218768205967E-2)[&rate=6.35624161122117E-4]:3.033612944217E-1,(77[&rate=6.35624161122117E-4]:3.333613195525E-1,(73[&rate=6.35624161122117E-4]:3.331973587547E-1,71[&rate=6.35624161122117E-4]:2.647042080699E-1)[&rate=6.35624161122117E-4]:5.643412852512E-3)[&rate=6.35624161122117E-4]:4.602327336726E-2)[&rate=6.35624161122117E-4]:2.058145066855E-2)[&rate=6.35624161122117E-4]:2.358457107363E-1,((70[&rate=6.35624161122117E-4]:4.018153369323E-1,(74[&rate=6.35624161122117E-4]:3.693370495951E-1,76[&rate=6.35624161122117E-4]:3.693370495951E-1)[&rate=6.35624161122117E-4]:7.083445172063E-2)[&rate=6.35624161122117E-4]:6.433242320281E-2,75[&rate=6.35624161122117E-4]:5.045039245185E-1)[&rate=6.35624161122117E-4]:1.367872818608E-1)[&rate=6.35624161122117E-4]:8.322829858526E-1,((((103[&rate=6.35624161122117E-4]:4.139799587066E-1,((12[&rate=6.35624161122117E-4]:8.582235307769E-2,5[&rate=6.35624161122117E-4]:4.746618869423E-2)[&rate=6.35624161122117E-4]:2.755262915323E-1,29[&rate=6.35624161122117E-4]:4.681979596785E-1)[&rate=6.35624161122117E-4]:1.786587113569E-1)[&rate=6.35624161122117E-4]:1.784493770172E0,(133[&rate=6.35624161122117E-4]:2.639266079207E-1,(134[&rate=6.35624161122117E-4]:1.532021095912E-1,137[&rate=6.35624161122117E-4]:2.244349863034E-1)[&rate=6.35624161122117E-4]:8.058751202829E-2)[&rate=6.35624161122117E-4]:1.044136162054E0)[&rate=6.35624161122117E-4]:6.019883234659E-2,53[&rate=6.35624161122117E-4]:5.861821053531E-1)[&rate=6.35624161122117E-4]:9.473526979883E-2,52[&rate=6.35624161122117E-4]:6.891140964633E-1)[&rate=6.35624161122117E-4]:4.619375846783E-2)[&rate=6.35624161122117E-4]:2.900177763244E-1)[&rate=6.35624161122117E-4]:3.363669361292E-1,((((37[&rate=6.35624161122117E-4]:1.927731283346E-1,58[&rate=6.35624161122117E-4]:1.736474452744E-1)[&rate=6.35624161122117E-4]:1.226541823499E-1,((55[&rate=6.35624161122117E-4]:2.066119966214E-1,56[&rate=6.35624161122117E-4]:2.066119966214E-1)[&rate=6.35624161122117E-4]:3.493933257689E-2,(54[&rate=6.35624161122117E-4]:1.545641362035E-1,57[&rate=6.35624161122117E-4]:1.955477427608E-1)[&rate=6.35624161122117E-4]:5.693254818625E-2)[&rate=6.35624161122117E-4]:2.742789405431E-2)[&rate=6.35624161122117E-4]:6.350519453926E-2,59[&rate=6.35624161122117E-4]:3.406811391035E-1)[&rate=6.35624161122117E-4]:1.538827249295E-1,68[&rate=6.35624161122117E-4]:4.45383536164E-1)[&rate=6.35624161122117E-4]:5.310631295813E-1)[&rate=6.35624161122117E-4]:4.580562248312E-1)[&rate=6.35624161122117E-4]:5.003122468369E-3,((((((((47[&rate=6.35624161122117E-4]:3.654197003887E-1,51[&rate=6.35624161122117E-4]:3.380972960172E-1)[&rate=6.35624161122117E-4]:1.728823278261E-2,44[&rate=6.35624161122117E-4]:3.772434522971E-1)[&rate=6.35624161122117E-4]:2.143492360276E-1,((50[&rate=6.35624161122117E-4]:3.543609906513E-1,49[&rate=6.35624161122117E-4]:3.543609906513E-1)[&rate=6.35624161122117E-4]:1.36261249597E-1,((46[&rate=6.35624161122117E-4]:3.749146027792E-1,43[&rate=6.35624161122117E-4]:3.749146027792E-1)[&rate=6.35624161122117E-4]:5.601705900211E-3,(41[&rate=6.35624161122117E-4]:3.013377933059E-1,(48[&rate=6.35624161122117E-4]:3.446929381281E-1,42[&rate=6.35624161122117E-4]:3.064415720078E-1)[&rate=6.35624161122117E-4]:3.607021723533E-4)[&rate=6.35624161122117E-4]:2.453370663045E-2)[&rate=6.35624161122117E-4]:1.428928168146E-1)[&rate=6.35624161122117E-4]:7.364804370499E-2)[&rate=6.35624161122117E-4]:1.835236121378E-2,45[&rate=6.35624161122117E-4]:6.072128091014E-1)[&rate=6.35624161122117E-4]:1.388930500153E-1,((((65[&rate=6.35624161122117E-4]:1.449952946852E-1,64[&rate=6.35624161122117E-4]:2.956802261919E-1)[&rate=6.35624161122117E-4]:5.742500055264E-2,(62[&rate=6.35624161122117E-4]:3.519535071264E-1,60[&rate=6.35624161122117E-4]:1.601726852087E-1)[&rate=6.35624161122117E-4]:4.224761002918E-2)[&rate=6.35624161122117E-4]:2.58247981631E-1,(61[&rate=6.35624161122117E-4]:1.587293198098E-1,63[&rate=6.35624161122117E-4]:1.176334293988E-1)[&rate=6.35624161122117E-4]:4.937197789768E-1)[&rate=6.35624161122117E-4]:9.052059442858E-1,(((118[&rate=6.35624161122117E-4]:7.288368409517E-1,69[&rate=6.35624161122117E-4]:7.397957450614E-1)[&rate=6.35624161122117E-4]:1.263103187128E-1,((132[&rate=6.35624161122117E-4]:2.060299747263E-1,129[&rate=6.35624161122117E-4]:2.03290248699E-1)[&rate=6.35624161122117E-4]:2.153176765486E-1,(131[&rate=6.35624161122117E-4]:2.025742116064E-1,130[&rate=6.35624161122117E-4]:1.99834485579E-1)[&rate=6.35624161122117E-4]:2.187734396685E-1)[&rate=6.35624161122117E-4]:2.99552933047E-1)[&rate=6.35624161122117E-4]:6.573246870795E-1,128[&rate=6.35624161122117E-4]:1.372745819347E0)[&rate=6.35624161122117E-4]:4.518319632836E-2)[&rate=6.35624161122117E-4]:1.015730557329E-1)[&rate=6.35624161122117E-4]:1.557288100124E-1,((121[&rate=6.35624161122117E-4]:1.802383020095E0,127[&rate=6.35624161122117E-4]:2.243478910506E0)[&rate=6.35624161122117E-4]:3.200753895006E-1,36[&rate=6.35624161122117E-4]:4.300635480121E-2)[&rate=6.35624161122117E-4]:1.500327457973E-1)[&rate=6.35624161122117E-4]:1.134652835674E-2,35[&rate=6.35624161122117E-4]:1.578102864894E-1)[&rate=6.35624161122117E-4]:4.268399897914E-1,((((99[&rate=6.35624161122117E-4]:4.191245733042E-1,96[&rate=6.35624161122117E-4]:3.836054476213E-1)[&rate=6.35624161122117E-4]:1.448658241246E-1,((95[&rate=6.35624161122117E-4]:4.203175510519E-1,(100[&rate=6.35624161122117E-4]:3.221889574455E-1,94[&rate=6.35624161122117E-4]:3.221889574455E-1)[&rate=6.35624161122117E-4]:1.34291400544E-2)[&rate=6.35624161122117E-4]:7.910181080844E-2,(98[&rate=6.35624161122117E-4]:4.356268616603E-1,97[&rate=6.35624161122117E-4]:2.361733097478E-1)[&rate=6.35624161122117E-4]:5.286353845137E-2)[&rate=6.35624161122117E-4]:5.364207381991E-2)[&rate=6.35624161122117E-4]:1.131470456577E-1,(147[&rate=6.35624161122117E-4]:5.470729354912E-1,((146[&rate=6.35624161122117E-4]:5.412723902783E-1,(40[&rate=6.35624161122117E-4]:4.181250628088E-1,(((((((((141[&rate=6.35624161122117E-4]:9.283666212542E-2,145[&rate=6.35624161122117E-4]:9.557638815301E-2)[&rate=6.35624161122117E-4]:6.521331858795E-3,144[&rate=6.35624161122117E-4]:9.661826795686E-2)[&rate=6.35624161122117E-4]:4.530707833368E-1,142[&rate=6.35624161122117E-4]:5.551685033486E-1)[&rate=6.35624161122117E-4]:8.596276695694E-1,((102[&rate=6.35624161122117E-4]:6.881852853551E-2,(((20[&rate=6.35624161122117E-4]:5.254269008781E-1,25[&rate=6.35624161122117E-4]:5.446049830698E-1)[&rate=6.35624161122117E-4]:1.777133639771E-1,23[&rate=6.35624161122117E-4]:7.113594429373E-1)[&rate=6.35624161122117E-4]:7.472554060738E-2,(11[&rate=6.35624161122117E-4]:3.218016348443E-1,140[&rate=6.35624161122117E-4]:3.026235526526E-1)[&rate=6.35624161122117E-4]:3.793518418512E-1)[&rate=6.35624161122117E-4]:4.334184764975E-1)[&rate=6.35624161122117E-4]:3.765434044131E-2,((1[&rate=6.35624161122117E-4]:6.77772126165E-2,(21[&rate=6.35624161122117E-4]:3.770072756411E-1,28[&rate=6.35624161122117E-4]:4.016648098875E-1)[&rate=6.35624161122117E-4]:4.524137725919E-1)[&rate=6.35624161122117E-4]:8.001102131628E-2,24[&rate=6.35624161122117E-4]:9.28610151741E-1)[&rate=6.35624161122117E-4]:3.395065528522E-1)[&rate=6.35624161122117E-4]:6.174796147538E-2)[&rate=6.35624161122117E-4]:3.414380936518E-2,(((((30[&rate=6.35624161122117E-4]:1.809022128682E-1,4[&rate=6.35624161122117E-4]:8.299473142204E-3)[&rate=6.35624161122117E-4]:3.366695628236E-1,9[&rate=6.35624161122117E-4]:3.942841044589E-1)[&rate=6.35624161122117E-4]:2.269521787846E-1,(17[&rate=6.35624161122117E-4]:4.613569188167E-1,14[&rate=6.35624161122117E-4]:4.23000754433E-1)[&rate=6.35624161122117E-4]:2.064547068926E-1)[&rate=6.35624161122117E-4]:1.170119193459E-1,(((105[&rate=6.35624161122117E-4]:4.576624360304E-1,113[&rate=6.35624161122117E-4]:4.850596963042E-1)[&rate=6.35624161122117E-4]:9.363394683582E-3,110[&rate=6.35624161122117E-4]:4.889436389331E-1)[&rate=6.35624161122117E-4]:7.893017350737E-2,117[&rate=6.35624161122117E-4]:5.760929905228E-1)[&rate=6.35624161122117E-4]:1.731141161763E-1)[&rate=6.35624161122117E-4]:3.347521676399E-1,(((108[&rate=6.35624161122117E-4]:4.383910430292E-1,((109[&rate=6.35624161122117E-4]:3.726664515233E-1,(114[&rate=6.35624161122117E-4]:1.723682891308E-1,112[&rate=6.35624161122117E-4]:2.545600699527E-1)[&rate=6.35624161122117E-4]:1.20846107598E-1)[&rate=6.35624161122117E-4]:7.433272925403E-2,107[&rate=6.35624161122117E-4]:4.278210985856E-1)[&rate=6.35624161122117E-4]:1.330967047101E-2)[&rate=6.35624161122117E-4]:1.525838994547E-1,(115[&rate=6.35624161122117E-4]:3.891953833925E-1,(13[&rate=6.35624161122117E-4]:3.677494090792E-1,19[&rate=6.35624161122117E-4]:4.061055734629E-1)[&rate=6.35624161122117E-4]:1.036377551352E-1)[&rate=6.35624161122117E-4]:1.44245312516E-1)[&rate=6.35624161122117E-4]:3.202685194092E-1,(((148[&rate=6.35624161122117E-4]:5.219487237049E-1,143[&rate=6.35624161122117E-4]:5.192089976775E-1)[&rate=6.35624161122117E-4]:2.039447302072E-1,(139[&rate=6.35624161122117E-4]:5.530724925504E-1,(111[&rate=6.35624161122117E-4]:3.048717038669E-1,(106[&rate=6.35624161122117E-4]:3.419883377592E-2,104[&rate=6.35624161122117E-4]:3.419883377592E-2)[&rate=6.35624161122117E-4]:2.542345139266E-1)[&rate=6.35624161122117E-4]:7.28583229302E-2)[&rate=6.35624161122117E-4]:3.865195914984E-1)[&rate=6.35624161122117E-4]:2.377463368045E-2,116[&rate=6.35624161122117E-4]:7.113119232088E-1)[&rate=6.35624161122117E-4]:1.423972921089E-1)[&rate=6.35624161122117E-4]:1.453185521717E-1)[&rate=6.35624161122117E-4]:1.951176942456E-1)[&rate=6.35624161122117E-4]:1.481078344643E-1,((((15[&rate=6.35624161122117E-4]:4.900941893451E-1,10[&rate=6.35624161122117E-4]:4.517380249616E-1)[&rate=6.35624161122117E-4]:1.216843925124E-1,(6[&rate=6.35624161122117E-4]:4.793041124506E-1,18[&rate=6.35624161122117E-4]:5.423178110807E-1)[&rate=6.35624161122117E-4]:7.767994885909E-2)[&rate=6.35624161122117E-4]:1.113951101068E-1,3[&rate=6.35624161122117E-4]:6.16324376896E-1)[&rate=6.35624161122117E-4]:2.901646284714E-1,(((83[&rate=6.35624161122117E-4]:3.621775353269E-2,86[&rate=6.35624161122117E-4]:3.621775353269E-2)[&rate=6.35624161122117E-4]:1.439090386265E-1,(89[&rate=6.35624161122117E-4]:4.385719967421E-2,88[&rate=6.35624161122117E-4]:3.015856953719E-2)[&rate=6.35624161122117E-4]:1.49968222622E-1)[&rate=6.35624161122117E-4]:2.078876377277E-1,((((90[&rate=6.35624161122117E-4]:2.594077146029E-3,91[&rate=6.35624161122117E-4]:2.594077146029E-3)[&rate=6.35624161122117E-4]:4.428141588461E-2,92[&rate=6.35624161122117E-4]:4.687549303064E-2)[&rate=6.35624161122117E-4]:1.391521165793E-1,87[&rate=6.35624161122117E-4]:1.723289794729E-1)[&rate=6.35624161122117E-4]:7.32335034736E-2,(93[&rate=6.35624161122117E-4]:1.562721414358E-1,(84[&rate=6.35624161122117E-4]:8.532386006878E-2,85[&rate=6.35624161122117E-4]:8.532386006878E-2)[&rate=6.35624161122117E-4]:5.724965123E-2)[&rate=6.35624161122117E-4]:1.029889716477E-1)[&rate=6.35624161122117E-4]:1.424519469403E-1)[&rate=6.35624161122117E-4]:1.058200602878E0)[&rate=6.35624161122117E-4]:4.41243742887E-1)[&rate=6.35624161122117E-4]:4.047097908671E-1,101[&rate=6.35624161122117E-4]:7.497028130939E-1)[&rate=6.35624161122117E-4]:4.568627036276E-1,16[&rate=6.35624161122117E-4]:2.318894283845E0)[&rate=6.35624161122117E-4]:6.868948220583E-2,((31[&rate=6.35624161122117E-4]:6.940176020084E-1,((22[&rate=6.35624161122117E-4]:4.597759248166E-1,27[&rate=6.35624161122117E-4]:4.76214280981E-1)[&rate=6.35624161122117E-4]:1.598426232974E-1,((7[&rate=6.35624161122117E-4]:8.477333665562E-2,8[&rate=6.35624161122117E-4]:8.477333665562E-2)[&rate=6.35624161122117E-4]:3.676911765694E-1,26[&rate=6.35624161122117E-4]:5.593138282935E-1)[&rate=6.35624161122117E-4]:7.126362393013E-2)[&rate=6.35624161122117E-4]:1.960453334639E-2)[&rate=6.35624161122117E-4]:2.93851512477E-1,2[&rate=6.35624161122117E-4]:7.604718542114E-1)[&rate=6.35624161122117E-4]:1.498344788552E0)[&rate=6.35624161122117E-4]:1.160342228752E-1)[&rate=6.35624161122117E-4]:2.928748234654E-3)[&rate=6.35624161122117E-4]:3.831298750329E-2,39[&rate=6.35624161122117E-4]:4.593667985467E-1)[&rate=6.35624161122117E-4]:3.032908776417E-2)[&rate=6.35624161122117E-4]:3.716833273211E-2)[&rate=6.35624161122117E-4]:2.901896848551E-1,38[&rate=6.35624161122117E-4]:7.48747892969E-1)[&rate=6.35624161122117E-4]:4.382678298273E-1)[&rate=6.35624161122117E-4]:3.071350989918E-1)[&rate=6.35624161122117E-4]:2.140459905196E-3)[&rate=6.35624161122117E-4]:2.068525574524E-2,32[&rate=6.35624161122117E-4]:2.96795840739E-2)[&rate=6.35624161122117E-4]:7.093740027726E-2,33[&rate=6.35624161122117E-4]:1.060964364059E-1);
tree STATE_89460000 [&joint=-20957.943663644237,lnP=-20957.943663644237] = [&R] (((34[&rate=6.143452001432411E-4]:3.823227554368E-2,32[&rate=6.143452001432411E-4]:1.631446732459E-2)[&rate=6.143452001432411E-4]:3.472489487179E-2,(((((53[&rate=6.143452001432411E-4]:7.19330829291E-1,(((134[&rate=6.143452001432411E-4]:1.031639944827E-1,137[&rate=6.143452001432411E-4]:1.743968711949E-1)[&rate=6.143452001432411E-4]:2.54821770802E-1,133[&rate=6.143452001432411E-4]:3.881227515859E-1)[&rate=6.143452001432411E-4]:9.991578199705E-1,(52[&rate=6.143452001432411E-4]:4.967562610752E-1,(103[&rate=6.143452001432411E-4]:5.097934081817E-1,((12[&rate=6.143452001432411E-4]:1.025609414411E-1,5[&rate=6.143452001432411E-4]:6.420477705762E-2)[&rate=6.143452001432411E-4]:4.313112857377E-1,29[&rate=6.143452001432411E-4]:6.407215422473E-1)[&rate=6.143452001432411E-4]:1.019485782632E-1)[&rate=6.143452001432411E-4]:1.651256587454E0)[&rate=6.143452001432411E-4]:1.166415348244E-1)[&rate=6.143452001432411E-4]:1.141297547028E-1)[&rate=6.143452001432411E-4]:4.060942493741E-2,(((73[&rate=6.143452001432411E-4]:4.171574684397E-1,(81[&rate=6.143452001432411E-4]:6.349080263407E-2,80[&rate=6.143452001432411E-4]:6.349080263407E-2)[&rate=6.143452001432411E-4]:3.043515973125E-1)[&rate=6.143452001432411E-4]:1.812742823585E-2,(((72[&rate=6.143452001432411E-4]:1.672070622087E-2,78[&rate=6.143452001432411E-4]:3.863851444018E-2)[&rate=6.143452001432411E-4]:2.225116020125E-1,((79[&rate=6.143452001432411E-4]:7.821361609865E-2,82[&rate=6.143452001432411E-4]:8.643279418072E-2)[&rate=6.143452001432411E-4]:1.044786706124E-1,71[&rate=6.143452001432411E-4]:1.552950264371E-1)[&rate=6.143452001432411E-4]:7.84578297416E-2)[&rate=6.143452001432411E-4]:5.651191681967E-2,77[&rate=6.143452001432411E-4]:3.532784716285E-1)[&rate=6.143452001432411E-4]:7.652697299233E-2)[&rate=6.143452001432411E-4]:2.631685336011E-1,(75[&rate=6.143452001432411E-4]:5.616261132698E-1,(74[&rate=6.143452001432411E-4]:4.410176077076E-1,(70[&rate=6.143452001432411E-4]:3.290123322346E-1,76[&rate=6.143452001432411E-4]:3.673684966181E-1)[&rate=6.143452001432411E-4]:7.364911108949E-2)[&rate=6.143452001432411E-4]:1.206085055622E-1)[&rate=6.143452001432411E-4]:1.368273170067E-1)[&rate=6.143452001432411E-4]:8.07949882564E-1)[&rate=6.143452001432411E-4]:3.137344197011E-1,125[&rate=6.143452001432411E-4]:8.632921602683E-1)[&rate=6.143452001432411E-4]:6.451663031904E-1,(((((55[&rate=6.143452001432411E-4]:1.044128788327E-1,56[&rate=6.143452001432411E-4]:1.044128788327E-1)[&rate=6.143452001432411E-4]:5.172393258195E-2,37[&rate=6.143452001432411E-4]:2.025848988464E-1)[&rate=6.143452001432411E-4]:5.277023307728E-2,((58[&rate=6.143452001432411E-4]:7.929430819635E-2,54[&rate=6.143452001432411E-4]:2.191725901602E-2)[&rate=6.143452001432411E-4]:1.352147494077E-1,57[&rate=6.143452001432411E-4]:1.981156149811E-1)[&rate=6.143452001432411E-4]:2.172039125957E-2)[&rate=6.143452001432411E-4]:1.168373746658E-1,59[&rate=6.143452001432411E-4]:3.339411404693E-1)[&rate=6.143452001432411E-4]:2.599136037776E-1,68[&rate=6.143452001432411E-4]:5.44674416378E-1)[&rate=6.143452001432411E-4]:7.971173804139E-1)[&rate=6.143452001432411E-4]:7.448617364619E-2,((((35[&rate=6.143452001432411E-4]:2.612922849694E-2,(36[&rate=6.143452001432411E-4]:1.791993045296E-2,(127[&rate=6.143452001432411E-4]:2.377249831079E0,121[&rate=6.143452001432411E-4]:1.936153940668E0)[&rate=6.143452001432411E-4]:1.612180445797E-1)[&rate=6.143452001432411E-4]:5.478464050974E-2)[&rate=6.143452001432411E-4]:3.905332469281E-2,((((((((41[&rate=6.143452001432411E-4]:2.177913171503E-1,(48[&rate=6.143452001432411E-4]:2.177153528923E-1,42[&rate=6.143452001432411E-4]:1.794639867721E-1)[&rate=6.143452001432411E-4]:4.37918112525E-2)[&rate=6.143452001432411E-4]:1.03365154254E-1,(46[&rate=6.143452001432411E-4]:2.872516936541E-1,43[&rate=6.143452001432411E-4]:2.872516936541E-1)[&rate=6.143452001432411E-4]:8.854958649325E-2)[&rate=6.143452001432411E-4]:1.472678344409E-1,(47[&rate=6.143452001432411E-4]:3.539940696396E-1,44[&rate=6.143452001432411E-4]:3.485295887654E-1)[&rate=6.143452001432411E-4]:1.690750449486E-1)[&rate=6.143452001432411E-4]:1.224272536661E-2,(50[&rate=6.143452001432411E-4]:2.414141769602E-1,49[&rate=6.143452001432411E-4]:2.414141769602E-1)[&rate=6.143452001432411E-4]:2.611107777489E-1)[&rate=6.143452001432411E-4]:1.973649141784E-2,51[&rate=6.143452001432411E-4]:5.277259270012E-1)[&rate=6.143452001432411E-4]:1.485891697645E-2,45[&rate=6.143452001432411E-4]:5.617105270377E-1)[&rate=6.143452001432411E-4]:2.08952323597E-1,((((64[&rate=6.143452001432411E-4]:3.544607630571E-1,62[&rate=6.143452001432411E-4]:3.955566534682E-1)[&rate=6.143452001432411E-4]:9.660803219946E-2,(60[&rate=6.143452001432411E-4]:1.529943289588E-1,65[&rate=6.143452001432411E-4]:1.529943289588E-1)[&rate=6.143452001432411E-4]:1.473895347911E-1)[&rate=6.143452001432411E-4]:3.00350418848E-1,(61[&rate=6.143452001432411E-4]:9.856998270337E-2,63[&rate=6.143452001432411E-4]:5.747409229233E-2)[&rate=6.143452001432411E-4]:6.939451218122E-1)[&rate=6.143452001432411E-4]:8.454287014814E-1,128[&rate=6.143452001432411E-4]:1.4982177786E0)[&rate=6.143452001432411E-4]:4.584128432634E-2)[&rate=6.143452001432411E-4]:3.425447490716E-2,(118[&rate=6.143452001432411E-4]:1.255631247419E0,(((130[&rate=6.143452001432411E-4]:3.46251638611E-1,(129[&rate=6.143452001432411E-4]:9.82767204329E-2,132[&rate=6.143452001432411E-4]:1.010164464603E-1)[&rate=6.143452001432411E-4]:2.479749181781E-1)[&rate=6.143452001432411E-4]:1.989540649014E-1,131[&rate=6.143452001432411E-4]:5.479454295397E-1)[&rate=6.143452001432411E-4]:5.195927000652E-1,69[&rate=6.143452001432411E-4]:1.212743609057E0)[&rate=6.143452001432411E-4]:5.384654247132E-2)[&rate=6.143452001432411E-4]:4.624083178117E-1)[&rate=6.143452001432411E-4]:1.563613864422E-2)[&rate=6.143452001432411E-4]:5.690135193405E-1,((((99[&rate=6.143452001432411E-4]:4.086652538662E-1,96[&rate=6.143452001432411E-4]:3.731461281834E-1)[&rate=6.143452001432411E-4]:2.551729808386E-1,(98[&rate=6.143452001432411E-4]:5.604935348242E-1,(95[&rate=6.143452001432411E-4]:4.721998271317E-1,(100[&rate=6.143452001432411E-4]:1.498771289909E-1,94[&rate=6.143452001432411E-4]:1.498771289909E-1)[&rate=6.143452001432411E-4]:2.376232445888E-1)[&rate=6.143452001432411E-4]:9.922266944116E-2)[&rate=6.143452001432411E-4]:8.14867763834E-2)[&rate=6.143452001432411E-4]:3.280542701091E-2,((147[&rate=6.143452001432411E-4]:5.279634101296E-1,(16[&rate=6.143452001432411E-4]:2.494639159202E0,146[&rate=6.143452001432411E-4]:5.293648123197E-1)[&rate=6.143452001432411E-4]:6.14401278645E-2)[&rate=6.143452001432411E-4]:5.692840459149E-2,((((((((((23[&rate=6.143452001432411E-4]:5.573635280416E-1,(20[&rate=6.143452001432411E-4]:4.375348840463E-1,25[&rate=6.143452001432411E-4]:4.56712966238E-1)[&rate=6.143452001432411E-4]:1.116094659132E-1)[&rate=6.143452001432411E-4]:1.691919382461E-1,(11[&rate=6.143452001432411E-4]:5.403882271091E-1,140[&rate=6.143452001432411E-4]:5.212101449174E-1)[&rate=6.143452001432411E-4]:1.012357323294E-1)[&rate=6.143452001432411E-4]:4.787035515448E-1,102[&rate=6.143452001432411E-4]:5.45740863258E-2)[&rate=6.143452001432411E-4]:6.062992417857E-2,((1[&rate=6.143452001432411E-4]:1.654296321214E-1,(21[&rate=6.143452001432411E-4]:7.351759564467E-1,28[&rate=6.143452001432411E-4]:7.598334906931E-1)[&rate=6.143452001432411E-4]:1.918975112913E-1)[&rate=6.143452001432411E-4]:6.427151015073E-2,24[&rate=6.143452001432411E-4]:1.01052306008E0)[&rate=6.143452001432411E-4]:2.663247860403E-1)[&rate=6.143452001432411E-4]:2.91909827826E-2,((142[&rate=6.143452001432411E-4]:2.019922406944E-1,((144[&rate=6.143452001432411E-4]:7.674290252418E-2,145[&rate=6.143452001432411E-4]:8.222235457912E-2)[&rate=6.143452001432411E-4]:2.212149493156E-3,141[&rate=6.143452001432411E-4]:8.169477804469E-2)[&rate=6.143452001432411E-4]:1.175577366221E-1)[&rate=6.143452001432411E-4]:1.094450634057E0,(((9[&rate=6.143452001432411E-4]:4.926037576545E-1,(30[&rate=6.143452001432411E-4]:2.232215651024E-1,4[&rate=6.143452001432411E-4]:5.061882537639E-2)[&rate=6.143452001432411E-4]:3.92669863785E-1)[&rate=6.143452001432411E-4]:2.938258470522E-1,((113[&rate=6.143452001432411E-4]:6.677995120714E-1,((110[&rate=6.143452001432411E-4]:4.474015453053E-1,117[&rate=6.143452001432411E-4]:4.556207233876E-1)[&rate=6.143452001432411E-4]:1.695880016739E-1,105[&rate=6.143452001432411E-4]:5.950717387601E-1)[&rate=6.143452001432411E-4]:4.533051303748E-2)[&rate=6.143452001432411E-4]:5.714704098629E-2,(17[&rate=6.143452001432411E-4]:5.045369178985E-1,14[&rate=6.143452001432411E-4]:4.661807535148E-1)[&rate=6.143452001432411E-4]:2.587657995429E-1)[&rate=6.143452001432411E-4]:6.970222973108E-2)[&rate=6.143452001432411E-4]:1.66281802341E-1,(116[&rate=6.143452001432411E-4]:7.76669193579E-1,((((19[&rate=6.143452001432411E-4]:4.197613654395E-1,13[&rate=6.143452001432411E-4]:3.814052010559E-1)[&rate=6.143452001432411E-4]:2.114417664785E-1,115[&rate=6.143452001432411E-4]:5.106551867125E-1)[&rate=6.143452001432411E-4]:1.778428870088E-1,((107[&rate=6.143452001432411E-4]:4.952093068985E-1,((114[&rate=6.143452001432411E-4]:3.447830266646E-1,112[&rate=6.143452001432411E-4]:4.269748074865E-1)[&rate=6.143452001432411E-4]:7.374928989312E-2,109[&rate=6.143452001432411E-4]:4.979843713522E-1)[&rate=6.143452001432411E-4]:1.640301773804E-2)[&rate=6.143452001432411E-4]:4.26993666282E-2,108[&rate=6.143452001432411E-4]:5.351689474994E-1)[&rate=6.143452001432411E-4]:2.108633727973E-1)[&rate=6.143452001432411E-4]:6.773129100801E-2,((148[&rate=6.143452001432411E-4]:4.495765379439E-1,143[&rate=6.143452001432411E-4]:4.468368119165E-1)[&rate=6.143452001432411E-4]:2.639752264086E-1,(106[&rate=6.143452001432411E-4]:6.203940536009E-1,(139[&rate=6.143452001432411E-4]:6.705073471676E-1,(104[&rate=6.143452001432411E-4]:4.700985464677E-1,111[&rate=6.143452001432411E-4]:4.865369026321E-1)[&rate=6.143452001432411E-4]:8.627978782155E-3)[&rate=6.143452001432411E-4]:1.416675283511E-1)[&rate=6.143452001432411E-4]:1.150755189707E-1)[&rate=6.143452001432411E-4]:8.10337647605E-2)[&rate=6.143452001432411E-4]:2.043982884967E-2)[&rate=6.143452001432411E-4]:1.020696107289E-1)[&rate=6.143452001432411E-4]:1.629095498956E-1)[&rate=6.143452001432411E-4]:9.452746100114E-2)[&rate=6.143452001432411E-4]:2.385984220075E-1,((((6[&rate=6.143452001432411E-4]:5.120789710199E-1,18[&rate=6.143452001432411E-4]:5.750926696501E-1)[&rate=6.143452001432411E-4]:1.132980032164E-1,(15[&rate=6.143452001432411E-4]:5.01129926239E-1,10[&rate=6.143452001432411E-4]:4.627737618555E-1)[&rate=6.143452001432411E-4]:1.790415685452E-1)[&rate=6.143452001432411E-4]:2.151353422157E-1,(((((85[&rate=6.143452001432411E-4]:8.053399030244E-2,(84[&rate=6.143452001432411E-4]:5.036583300376E-2,93[&rate=6.143452001432411E-4]:6.406446314077E-2)[&rate=6.143452001432411E-4]:3.016815729868E-2)[&rate=6.143452001432411E-4]:1.051399214285E-2,(83[&rate=6.143452001432411E-4]:5.201569837302E-2,86[&rate=6.143452001432411E-4]:5.201569837302E-2)[&rate=6.143452001432411E-4]:3.903228407227E-2)[&rate=6.143452001432411E-4]:4.698913596624E-2,((90[&rate=6.143452001432411E-4]:5.328739665279E-2,91[&rate=6.143452001432411E-4]:5.328739665279E-2)[&rate=6.143452001432411E-4]:5.56915487526E-2,92[&rate=6.143452001432411E-4]:1.089789454054E-1)[&rate=6.143452001432411E-4]:4.275680314315E-2)[&rate=6.143452001432411E-4]:1.240571696673E-1,(89[&rate=6.143452001432411E-4]:1.155236923561E-1,88[&rate=6.143452001432411E-4]:1.018250622191E-1)[&rate=6.143452001432411E-4]:1.602692258597E-1)[&rate=6.143452001432411E-4]:1.562846202257E-2,87[&rate=6.143452001432411E-4]:2.777227501014E-1)[&rate=6.143452001432411E-4]:1.050460799227E0)[&rate=6.143452001432411E-4]:5.785127619828E-2,3[&rate=6.143452001432411E-4]:8.463087981298E-1)[&rate=6.143452001432411E-4]:5.339448911373E-1)[&rate=6.143452001432411E-4]:6.187202882E-1,101[&rate=6.143452001432411E-4]:9.962342514395E-1)[&rate=6.143452001432411E-4]:3.666238742808E-1,(40[&rate=6.143452001432411E-4]:2.232065886379E-1,97[&rate=6.143452001432411E-4]:1.521683372717E-1)[&rate=6.143452001432411E-4]:1.664873780887E-1)[&rate=6.143452001432411E-4]:4.476053427964E-2,39[&rate=6.143452001432411E-4]:4.344545010062E-1)[&rate=6.143452001432411E-4]:7.662569237533E-3,(26[&rate=6.143452001432411E-4]:7.243451541538E-1,((7[&rate=6.143452001432411E-4]:4.141441776379E-2,8[&rate=6.143452001432411E-4]:4.141441776379E-2)[&rate=6.143452001432411E-4]:5.258619860171E-1,(((22[&rate=6.143452001432411E-4]:1.128110742015E-1,27[&rate=6.143452001432411E-4]:1.292494303659E-1)[&rate=6.143452001432411E-4]:3.739443008743E-1,2[&rate=6.143452001432411E-4]:3.141526353498E-1)[&rate=6.143452001432411E-4]:5.263295707308E-2,31[&rate=6.143452001432411E-4]:5.94182852697E-1)[&rate=6.143452001432411E-4]:1.237784825908E-1)[&rate=6.143452001432411E-4]:5.021943530443E-2)[&rate=6.143452001432411E-4]:1.858059362755E0)[&rate=6.143452001432411E-4]:8.5397695297E-2)[&rate=6.143452001432411E-4]:1.885567213144E-2)[&rate=6.143452001432411E-4]:1.497681724056E-1,38[&rate=6.143452001432411E-4]:6.278325991488E-1)[&rate=6.143452001432411E-4]:6.08728919897E-1)[&rate=6.143452001432411E-4]:1.149954980718E-1,(66[&rate=6.143452001432411E-4]:2.792027526584E-1,((126[&rate=6.143452001432411E-4]:1.20040890147E0,((120[&rate=6.143452001432411E-4]:1.008892559588E0,119[&rate=6.143452001432411E-4]:1.104782970546E0)[&rate=6.143452001432411E-4]:8.291025878678E-2,(135[&rate=6.143452001432411E-4]:6.855069526798E-1,(138[&rate=6.143452001432411E-4]:1.594195427738E-1,136[&rate=6.143452001432411E-4]:2.791269345862E-2)[&rate=6.143452001432411E-4]:7.26087409906E-1)[&rate=6.143452001432411E-4]:1.54241071174E-1)[&rate=6.143452001432411E-4]:7.98418194781E-1)[&rate=6.143452001432411E-4]:2.432131594794E-1,((122[&rate=6.143452001432411E-4]:2.664206025678E-1,(123[&rate=6.143452001432411E-4]:6.238721410192E-2,124[&rate=6.143452001432411E-4]:5.96549736648E-2)[&rate=6.143452001432411E-4]:2.040333884659E-1)[&rate=6.143452001432411E-4]:4.053685663954E-1,67[&rate=6.143452001432411E-4]:1.705166186225E-1)[&rate=6.143452001432411E-4]:2.593125264234E-2)[&rate=6.143452001432411E-4]:8.275488139356E-2)[&rate=6.143452001432411E-4]:4.699888179437E-1)[&rate=6.143452001432411E-4]:1.193657620637E-1)[&rate=6.143452001432411E-4]:6.741353637973E-2)[&rate=6.143452001432411E-4]:5.946755732332E-2,33[&rate=6.143452001432411E-4]:1.159863715744E-1);
tree STATE_89550000 [&joint=-21001.891003304787,lnP=-21001.891003304787] = [&R] (34[&rate=6.048868062938212E-4]:1.866714476396E-1,((((((126[&rate=6.048868062938212E-4]:9.582120122066E-1,119[&rate=6.048868062938212E-4]:1.74391453485E0)[&rate=6.048868062938212E-4]:5.140651571876E-1,66[&rate=6.048868062938212E-4]:2.251029797093E-1)[&rate=6.048868062938212E-4]:2.789873019762E-1,(67[&rate=6.048868062938212E-4]:4.67797042953E-1,(((124[&rate=6.048868062938212E-4]:4.508056505856E-2,123[&rate=6.048868062938212E-4]:4.781280549569E-2)[&rate=6.048868062938212E-4]:5.688206756946E-2,122[&rate=6.048868062938212E-4]:1.046948730651E-1)[&rate=6.048868062938212E-4]:3.216927733586E-1,(120[&rate=6.048868062938212E-4]:1.118819714904E0,(135[&rate=6.048868062938212E-4]:7.52651871741E-1,(138[&rate=6.048868062938212E-4]:2.055252951735E-1,136[&rate=6.048868062938212E-4]:7.401844585829E-2)[&rate=6.048868062938212E-4]:7.471265765676E-1)[&rate=6.048868062938212E-4]:1.141130486422E-1)[&rate=6.048868062938212E-4]:7.432816825492E-1)[&rate=6.048868062938212E-4]:5.426819468699E-1)[&rate=6.048868062938212E-4]:3.62932387325E-2)[&rate=6.048868062938212E-4]:2.040545153289E-1,(((((((64[&rate=6.048868062938212E-4]:1.723808335896E-1,60[&rate=6.048868062938212E-4]:2.169590208291E-2)[&rate=6.048868062938212E-4]:1.558392547436E-1,(62[&rate=6.048868062938212E-4]:3.097291362709E-1,65[&rate=6.048868062938212E-4]:1.179483143532E-1)[&rate=6.048868062938212E-4]:5.958684247335E-2)[&rate=6.048868062938212E-4]:3.34319740267E-1,(61[&rate=6.048868062938212E-4]:1.119037243577E-1,63[&rate=6.048868062938212E-4]:7.080783394664E-2)[&rate=6.048868062938212E-4]:5.917319946536E-1)[&rate=6.048868062938212E-4]:6.859186031743E-1,((118[&rate=6.048868062938212E-4]:8.601119136523E-1,(69[&rate=6.048868062938212E-4]:7.99319133611E-1,(131[&rate=6.048868062938212E-4]:5.134576136558E-1,(129[&rate=6.048868062938212E-4]:2.582428833003E-1,(130[&rate=6.048868062938212E-4]:2.474332519671E-1,132[&rate=6.048868062938212E-4]:2.501729779945E-1)[&rate=6.048868062938212E-4]:1.080963133317E-2)[&rate=6.048868062938212E-4]:2.524750043282E-1)[&rate=6.048868062938212E-4]:1.406560405029E-1)[&rate=6.048868062938212E-4]:7.175168415096E-2)[&rate=6.048868062938212E-4]:2.667648030664E-1,128[&rate=6.048868062938212E-4]:9.871506893214E-1)[&rate=6.048868062938212E-4]:2.626776054669E-1)[&rate=6.048868062938212E-4]:3.557567551804E-1,((121[&rate=6.048868062938212E-4]:2.077966514861E0,127[&rate=6.048868062938212E-4]:2.519062405272E0)[&rate=6.048868062938212E-4]:8.449096641361E-2,35[&rate=6.048868062938212E-4]:3.643008401411E-2)[&rate=6.048868062938212E-4]:4.038784266689E-2)[&rate=6.048868062938212E-4]:1.138155527897E-1,(36[&rate=6.048868062938212E-4]:5.742214129518E-2,(((((46[&rate=6.048868062938212E-4]:4.783108880231E-1,43[&rate=6.048868062938212E-4]:4.783108880231E-1)[&rate=6.048868062938212E-4]:3.751646608229E-2,((48[&rate=6.048868062938212E-4]:3.16237193103E-1,42[&rate=6.048868062938212E-4]:2.779858269828E-1)[&rate=6.048868062938212E-4]:7.941890172716E-2,41[&rate=6.048868062938212E-4]:3.519402478357E-1)[&rate=6.048868062938212E-4]:1.092422975267E-1)[&rate=6.048868062938212E-4]:7.73104380358E-2,(51[&rate=6.048868062938212E-4]:4.283849268751E-1,(44[&rate=6.048868062938212E-4]:1.092621461356E-1,47[&rate=6.048868062938212E-4]:1.147266270099E-1)[&rate=6.048868062938212E-4]:3.409807042367E-1)[&rate=6.048868062938212E-4]:1.374304608946E-1)[&rate=6.048868062938212E-4]:1.081002122897E-2,(50[&rate=6.048868062938212E-4]:4.717970800599E-1,49[&rate=6.048868062938212E-4]:4.717970800599E-1)[&rate=6.048868062938212E-4]:9.936384806451E-2)[&rate=6.048868062938212E-4]:3.188787286206E-2,45[&rate=6.048868062938212E-4]:6.276389649208E-1)[&rate=6.048868062938212E-4]:1.38578744905E-1)[&rate=6.048868062938212E-4]:1.797866806412E-1)[&rate=6.048868062938212E-4]:3.30487741162E-1,((16[&rate=6.048868062938212E-4]:2.902513087887E0,((((95[&rate=6.048868062938212E-4]:4.767152022638E-1,(100[&rate=6.048868062938212E-4]:1.87602296599E-1,94[&rate=6.048868062938212E-4]:1.87602296599E-1)[&rate=6.048868062938212E-4]:2.044134521128E-1)[&rate=6.048868062938212E-4]:3.523373586456E-1,98[&rate=6.048868062938212E-4]:8.181235991606E-1)[&rate=6.048868062938212E-4]:1.265732303333E-2,(99[&rate=6.048868062938212E-4]:5.844403297527E-1,96[&rate=6.048868062938212E-4]:5.489212040698E-1)[&rate=6.048868062938212E-4]:2.681985159385E-1)[&rate=6.048868062938212E-4]:6.980891010255E-2,((146[&rate=6.048868062938212E-4]:6.740131717024E-1,((((((((6[&rate=6.048868062938212E-4]:5.85315765169E-1,(15[&rate=6.048868062938212E-4]:4.010251369604E-1,10[&rate=6.048868062938212E-4]:3.62668972577E-1)[&rate=6.048868062938212E-4]:2.390851487564E-1)[&rate=6.048868062938212E-4]:1.57564901956E-1,(18[&rate=6.048868062938212E-4]:5.987988224607E-1,3[&rate=6.048868062938212E-4]:4.8373032931E-1)[&rate=6.048868062938212E-4]:2.070955432945E-1)[&rate=6.048868062938212E-4]:2.418641415488E-1,((((84[&rate=6.048868062938212E-4]:2.279975421685E-1,((85[&rate=6.048868062938212E-4]:1.008513688633E-1,83[&rate=6.048868062938212E-4]:1.008513688633E-1)[&rate=6.048868062938212E-4]:1.117866791679E-1,(86[&rate=6.048868062938212E-4]:1.79664367431E-1,93[&rate=6.048868062938212E-4]:1.933629975681E-1)[&rate=6.048868062938212E-4]:3.297368060024E-2)[&rate=6.048868062938212E-4]:1.53594941372E-2)[&rate=6.048868062938212E-4]:4.457568654064E-2,((90[&rate=6.048868062938212E-4]:4.026801739497E-2,91[&rate=6.048868062938212E-4]:4.026801739497E-2)[&rate=6.048868062938212E-4]:1.303184858494E-1,92[&rate=6.048868062938212E-4]:1.705865032444E-1)[&rate=6.048868062938212E-4]:1.156853556017E-1)[&rate=6.048868062938212E-4]:3.094808564591E-2,87[&rate=6.048868062938212E-4]:3.03521314355E-1)[&rate=6.048868062938212E-4]:8.513964931282E-2,(89[&rate=6.048868062938212E-4]:2.262722091959E-2,88[&rate=6.048868062938212E-4]:8.928590782578E-3)[&rate=6.048868062938212E-4]:3.797323728853E-1)[&rate=6.048868062938212E-4]:1.083755077883E0)[&rate=6.048868062938212E-4]:3.49245366536E-1,((102[&rate=6.048868062938212E-4]:1.530158019292E-1,(((24[&rate=6.048868062938212E-4]:6.963014253162E-1,(28[&rate=6.048868062938212E-4]:3.681961430294E-1,21[&rate=6.048868062938212E-4]:3.43538608783E-1)[&rate=6.048868062938212E-4]:3.335847343415E-1)[&rate=6.048868062938212E-4]:1.883218329099E-1,1[&rate=6.048868062938212E-4]:1.038013404179E-1)[&rate=6.048868062938212E-4]:3.898840080654E-1,(((25[&rate=6.048868062938212E-4]:3.651153041915E-1,20[&rate=6.048868062938212E-4]:3.459372219998E-1)[&rate=6.048868062938212E-4]:3.130195269657E-1,23[&rate=6.048868062938212E-4]:6.671759270475E-1)[&rate=6.048868062938212E-4]:1.689464701579E-1,(140[&rate=6.048868062938212E-4]:7.273657179156E-1,11[&rate=6.048868062938212E-4]:7.465438001073E-1)[&rate=6.048868062938212E-4]:4.647090248899E-3)[&rate=6.048868062938212E-4]:4.274259649764E-1)[&rate=6.048868062938212E-4]:4.015237125404E-2)[&rate=6.048868062938212E-4]:7.550201756365E-2,((142[&rate=6.048868062938212E-4]:4.363095215298E-1,(145[&rate=6.048868062938212E-4]:2.048806035152E-1,(144[&rate=6.048868062938212E-4]:1.870792442642E-1,141[&rate=6.048868062938212E-4]:1.898189702915E-1)[&rate=6.048868062938212E-4]:1.232190719605E-2)[&rate=6.048868062938212E-4]:2.314289180147E-1)[&rate=6.048868062938212E-4]:7.986869536896E-1,((((107[&rate=6.048868062938212E-4]:3.795202866372E-1,(108[&rate=6.048868062938212E-4]:2.504926478372E-1,((112[&rate=6.048868062938212E-4]:2.346470976926E-1,114[&rate=6.048868062938212E-4]:1.524553168707E-1)[&rate=6.048868062938212E-4]:3.183659938669E-2,109[&rate=6.048868062938212E-4]:2.637439710519E-1)[&rate=6.048868062938212E-4]:8.666485004385E-3)[&rate=6.048868062938212E-4]:1.262879127726E-1)[&rate=6.048868062938212E-4]:2.575396004181E-1,(19[&rate=6.048868062938212E-4]:5.945581523728E-1,13[&rate=6.048868062938212E-4]:5.562019879892E-1)[&rate=6.048868062938212E-4]:1.027757072852E-1)[&rate=6.048868062938212E-4]:2.15630279814E-1,(115[&rate=6.048868062938212E-4]:7.733673133995E-1,(((((111[&rate=6.048868062938212E-4]:1.628739748544E-2,139[&rate=6.048868062938212E-4]:1.916298632388E-1)[&rate=6.048868062938212E-4]:3.023761006488E-1,106[&rate=6.048868062938212E-4]:3.022251419699E-1)[&rate=6.048868062938212E-4]:9.679774921272E-2,104[&rate=6.048868062938212E-4]:3.990228911826E-1)[&rate=6.048868062938212E-4]:2.889101320706E-1,116[&rate=6.048868062938212E-4]:6.276590506504E-1)[&rate=6.048868062938212E-4]:6.516439706676E-2,(148[&rate=6.048868062938212E-4]:3.698775131489E-1,143[&rate=6.048868062938212E-4]:3.671377871215E-1)[&rate=6.048868062938212E-4]:3.61302098952E-1)[&rate=6.048868062938212E-4]:8.054386568228E-2)[&rate=6.048868062938212E-4]:1.904888086693E-2)[&rate=6.048868062938212E-4]:1.005989799816E-1,((17[&rate=6.048868062938212E-4]:6.101865598068E-1,14[&rate=6.048868062938212E-4]:5.718303954231E-1)[&rate=6.048868062938212E-4]:2.837378078546E-1,(113[&rate=6.048868062938212E-4]:7.393157411949E-1,((105[&rate=6.048868062938212E-4]:3.242307435588E-1,110[&rate=6.048868062938212E-4]:3.461485517779E-1)[&rate=6.048868062938212E-4]:3.511778568026E-1,((9[&rate=6.048868062938212E-4]:3.267841815867E-1,117[&rate=6.048868062938212E-4]:3.377430856964E-1)[&rate=6.048868062938212E-4]:2.245864095601E-1,(30[&rate=6.048868062938212E-4]:2.774214506616E-1,4[&rate=6.048868062938212E-4]:1.048187109356E-1)[&rate=6.048868062938212E-4]:3.972368117182E-1)[&rate=6.048868062938212E-4]:1.432160914063E-1)[&rate=6.048868062938212E-4]:3.650988055972E-2)[&rate=6.048868062938212E-4]:1.162524620828E-1)[&rate=6.048868062938212E-4]:1.196387517921E-1)[&rate=6.048868062938212E-4]:8.718678042336E-2)[&rate=6.048868062938212E-4]:2.400966867392E-1)[&rate=6.048868062938212E-4]:5.615728722394E-2)[&rate=6.048868062938212E-4]:3.632377591636E-1,101[&rate=6.048868062938212E-4]:6.424334138254E-1)[&rate=6.048868062938212E-4]:6.798408200065E-1,39[&rate=6.048868062938212E-4]:3.491100748381E-1)[&rate=6.048868062938212E-4]:1.874273083156E-1,(((26[&rate=6.048868062938212E-4]:6.354508754744E-1,(7[&rate=6.048868062938212E-4]:6.56669645995E-2,8[&rate=6.048868062938212E-4]:6.56669645995E-2)[&rate=6.048868062938212E-4]:4.629345958063E-1)[&rate=6.048868062938212E-4]:1.627877153271E-1,(31[&rate=6.048868062938212E-4]:7.711641664195E-1,(22[&rate=6.048868062938212E-4]:4.145133060175E-1,27[&rate=6.048868062938212E-4]:4.309516621818E-1)[&rate=6.048868062938212E-4]:3.01856339854E-1)[&rate=6.048868062938212E-4]:7.091004082039E-2)[&rate=6.048868062938212E-4]:2.205343304272E-1,2[&rate=6.048868062938212E-4]:8.352112773931E-1)[&rate=6.048868062938212E-4]:1.65805190859E0)[&rate=6.048868062938212E-4]:1.308641169687E-2,(40[&rate=6.048868062938212E-4]:3.350858492495E-1,97[&rate=6.048868062938212E-4]:2.640475978834E-1)[&rate=6.048868062938212E-4]:2.14537945601E-1)[&rate=6.048868062938212E-4]:4.170797616935E-3)[&rate=6.048868062938212E-4]:1.378477044145E-1,147[&rate=6.048868062938212E-4]:7.490193460623E-1)[&rate=6.048868062938212E-4]:8.053223486823E-2)[&rate=6.048868062938212E-4]:4.484563001957E-2)[&rate=6.048868062938212E-4]:5.74973447311E-2,38[&rate=6.048868062938212E-4]:8.062114955718E-1)[&rate=6.048868062938212E-4]:3.172751715763E-1)[&rate=6.048868062938212E-4]:1.870235763817E-1)[&rate=6.048868062938212E-4]:1.559514348508E-1,(((((((71[&rate=6.048868062938212E-4]:4.729402261979E-1,77[&rate=6.048868062938212E-4]:5.35953924828E-1)[&rate=6.048868062938212E-4]:1.810288947632E-1,((((72[&rate=6.048868062938212E-4]:8.143708809947E-3,78[&rate=6.048868062938212E-4]:3.006151702926E-2)[&rate=6.048868062938212E-4]:1.823906720419E-1,82[&rate=6.048868062938212E-4]:2.206713671533E-1)[&rate=6.048868062938212E-4]:9.974722926686E-2,79[&rate=6.048868062938212E-4]:3.121994183381E-1)[&rate=6.048868062938212E-4]:1.355558973196E-1,((81[&rate=6.048868062938212E-4]:4.522687399105E-2,80[&rate=6.048868062938212E-4]:4.522687399105E-2)[&rate=6.048868062938212E-4]:2.570191074244E-1,73[&rate=6.048868062938212E-4]:3.515610499086E-1)[&rate=6.048868062938212E-4]:1.372901561599E-1)[&rate=6.048868062938212E-4]:2.336110655775E-1)[&rate=6.048868062938212E-4]:2.504440875676E-1,(75[&rate=6.048868062938212E-4]:5.120249702301E-1,((74[&rate=6.048868062938212E-4]:3.564196987616E-1,70[&rate=6.048868062938212E-4]:3.180635343782E-1)[&rate=6.048868062938212E-4]:4.81588346914E-3,76[&rate=6.048868062938212E-4]:3.612355822308E-1)[&rate=6.048868062938212E-4]:1.507893879993E-1)[&rate=6.048868062938212E-4]:4.608813889835E-1)[&rate=6.048868062938212E-4]:5.84849511675E-1,(((103[&rate=6.048868062938212E-4]:4.989938532496E-1,((12[&rate=6.048868062938212E-4]:1.127149772497E-1,5[&rate=6.048868062938212E-4]:7.43588128662E-2)[&rate=6.048868062938212E-4]:2.825491024111E-1,29[&rate=6.048868062938212E-4]:5.021133947293E-1)[&rate=6.048868062938212E-4]:2.297571708491E-1)[&rate=6.048868062938212E-4]:1.767363812312E0,52[&rate=6.048868062938212E-4]:6.020639310004E-1)[&rate=6.048868062938212E-4]:1.414451350633E-1,(137[&rate=6.048868062938212E-4]:8.274282263032E-1,(134[&rate=6.048868062938212E-4]:6.586419621007E-1,133[&rate=6.048868062938212E-4]:6.887789484019E-1)[&rate=6.048868062938212E-4]:9.755338749033E-2)[&rate=6.048868062938212E-4]:7.310595058283E-1)[&rate=6.048868062938212E-4]:7.598046752416E-2)[&rate=6.048868062938212E-4]:1.115534701735E-2,53[&rate=6.048868062938212E-4]:8.224481592938E-1)[&rate=6.048868062938212E-4]:1.189243378403E-1,125[&rate=6.048868062938212E-4]:7.309899834729E-1)[&rate=6.048868062938212E-4]:6.941997600822E-1,((((58[&rate=6.048868062938212E-4]:1.585001945839E-1,54[&rate=6.048868062938212E-4]:1.011231454036E-1)[&rate=6.048868062938212E-4]:1.579761388269E-1,((37[&rate=6.048868062938212E-4]:1.023024480916E-1,59[&rate=6.048868062938212E-4]:6.405108197138E-2)[&rate=6.048868062938212E-4]:2.138110957941E-1,(55[&rate=6.048868062938212E-4]:2.621239675109E-1,56[&rate=6.048868062938212E-4]:2.621239675109E-1)[&rate=6.048868062938212E-4]:7.541488942982E-3)[&rate=6.048868062938212E-4]:1.948847258531E-2)[&rate=6.048868062938212E-4]:6.747578363175E-2,57[&rate=6.048868062938212E-4]:3.675586744196E-1)[&rate=6.048868062938212E-4]:3.669356002806E-1,68[&rate=6.048868062938212E-4]:6.825817063941E-1)[&rate=6.048868062938212E-4]:5.759413704942E-1)[&rate=6.048868062938212E-4]:1.532937927491E-1)[&rate=6.048868062938212E-4]:1.404768700569E-1,(32[&rate=6.048868062938212E-4]:2.807535081462E-2,33[&rate=6.048868062938212E-4]:3.355480286934E-2)[&rate=6.048868062938212E-4]:9.156624425828E-2)[&rate=6.048868062938212E-4]:4.51120443476E-2);
tree STATE_89640000 [&joint=-20986.229952046197,lnP=-20986.229952046197] = [&R] ((33[&rate=5.22003797367772E-4]:5.075964705735E-2,((((((53[&rate=5.22003797367772E-4]:9.126215490004E-1,((52[&rate=5.22003797367772E-4]:7.626272392029E-1,((134[&rate=5.22003797367772E-4]:3.723735049421E-1,137[&rate=5.22003797367772E-4]:4.436063816543E-1)[&rate=5.22003797367772E-4]:4.645560177977E-1,133[&rate=5.22003797367772E-4]:8.67066509041E-1)[&rate=5.22003797367772E-4]:6.694435058187E-1)[&rate=5.22003797367772E-4]:8.907101652994E-2,((103[&rate=5.22003797367772E-4]:6.723814918425E-1,((12[&rate=5.22003797367772E-4]:1.409988192696E-1,5[&rate=5.22003797367772E-4]:1.026426548861E-1)[&rate=5.22003797367772E-4]:8.912089559914E-2,29[&rate=5.22003797367772E-4]:3.369690299372E-1)[&rate=5.22003797367772E-4]:5.68289174234E-1)[&rate=5.22003797367772E-4]:1.786103146549E0,((((79[&rate=5.22003797367772E-4]:3.40570457156E-1,(72[&rate=5.22003797367772E-4]:1.007711600907E-1,78[&rate=5.22003797367772E-4]:1.2268896831E-1)[&rate=5.22003797367772E-4]:2.17881488846E-1)[&rate=5.22003797367772E-4]:1.015163442785E-1,82[&rate=5.22003797367772E-4]:4.503059795165E-1)[&rate=5.22003797367772E-4]:3.08490554213E-1,(71[&rate=5.22003797367772E-4]:5.327244212105E-1,((81[&rate=5.22003797367772E-4]:3.906074712445E-2,80[&rate=5.22003797367772E-4]:3.906074712445E-2)[&rate=5.22003797367772E-4]:2.9651736904E-1,(73[&rate=5.22003797367772E-4]:3.566469509477E-1,77[&rate=5.22003797367772E-4]:3.511674988929E-1)[&rate=5.22003797367772E-4]:2.824623370993E-2)[&rate=5.22003797367772E-4]:2.163243872378E-1)[&rate=5.22003797367772E-4]:1.904556741629E-1)[&rate=5.22003797367772E-4]:1.414570486745E-1,(75[&rate=5.22003797367772E-4]:7.32491712532E-1,((74[&rate=5.22003797367772E-4]:3.962738803201E-1,76[&rate=5.22003797367772E-4]:3.962738803201E-1)[&rate=5.22003797367772E-4]:3.07975306183E-2,70[&rate=5.22003797367772E-4]:3.88715246555E-1)[&rate=5.22003797367772E-4]:3.054203015936E-1)[&rate=5.22003797367772E-4]:2.006385822008E-1)[&rate=5.22003797367772E-4]:5.993269463984E-1)[&rate=5.22003797367772E-4]:5.750735190234E-2)[&rate=5.22003797367772E-4]:6.912001457895E-2)[&rate=5.22003797367772E-4]:5.961138324864E-1,125[&rate=5.22003797367772E-4]:1.298352867826E0)[&rate=5.22003797367772E-4]:1.50773432332E-1,(((59[&rate=5.22003797367772E-4]:3.128225801449E-1,(((55[&rate=5.22003797367772E-4]:2.713201911798E-1,56[&rate=5.22003797367772E-4]:2.713201911798E-1)[&rate=5.22003797367772E-4]:5.095200875103E-3,(58[&rate=5.22003797367772E-4]:8.486272790658E-2,54[&rate=5.22003797367772E-4]:2.748567872625E-2)[&rate=5.22003797367772E-4]:2.1887506852E-1)[&rate=5.22003797367772E-4]:2.678083208506E-2,37[&rate=5.22003797367772E-4]:3.496443115718E-1)[&rate=5.22003797367772E-4]:1.429634693338E-3)[&rate=5.22003797367772E-4]:4.900881721059E-2,57[&rate=5.22003797367772E-4]:3.645636377926E-1)[&rate=5.22003797367772E-4]:1.214437611444E-1,68[&rate=5.22003797367772E-4]:4.340948306309E-1)[&rate=5.22003797367772E-4]:8.4836480286E-1)[&rate=5.22003797367772E-4]:1.274538912635E-1,((66[&rate=5.22003797367772E-4]:4.287727997049E-1,((120[&rate=5.22003797367772E-4]:1.677947979881E0,(119[&rate=5.22003797367772E-4]:1.477524866084E0,((138[&rate=5.22003797367772E-4]:3.595715570878E-1,136[&rate=5.22003797367772E-4]:2.280647077726E-1)[&rate=5.22003797367772E-4]:2.681774362141E-1,135[&rate=5.22003797367772E-4]:4.277489933019E-1)[&rate=5.22003797367772E-4]:7.018306673032E-1)[&rate=5.22003797367772E-4]:2.963135247559E-1)[&rate=5.22003797367772E-4]:7.802603080405E-2,126[&rate=5.22003797367772E-4]:1.066161899001E0)[&rate=5.22003797367772E-4]:6.097850903892E-1)[&rate=5.22003797367772E-4]:6.761121617803E-2,(67[&rate=5.22003797367772E-4]:3.96700629557E-1,((124[&rate=5.22003797367772E-4]:2.492404011697E-2,123[&rate=5.22003797367772E-4]:2.76562805541E-2)[&rate=5.22003797367772E-4]:3.390486400769E-1,122[&rate=5.22003797367772E-4]:3.66704920631E-1)[&rate=5.22003797367772E-4]:5.312682592667E-1)[&rate=5.22003797367772E-4]:9.968338632587E-2)[&rate=5.22003797367772E-4]:3.658088710992E-1)[&rate=5.22003797367772E-4]:2.060067232158E-3,34[&rate=5.22003797367772E-4]:1.239255584207E-3)[&rate=5.22003797367772E-4]:3.129672763359E-2,32[&rate=5.22003797367772E-4]:1.061817499871E-2)[&rate=5.22003797367772E-4]:3.466202000392E-2)[&rate=5.22003797367772E-4]:1.086342239308E-2,((36[&rate=5.22003797367772E-4]:4.443800935203E-1,((35[&rate=5.22003797367772E-4]:1.289806096442E-2,(127[&rate=5.22003797367772E-4]:2.330319449636E0,121[&rate=5.22003797367772E-4]:1.889223559225E0)[&rate=5.22003797367772E-4]:2.497018989999E-1)[&rate=5.22003797367772E-4]:2.960208078504E-1,(((((129[&rate=5.22003797367772E-4]:2.20046568294E-1,(132[&rate=5.22003797367772E-4]:2.060864517261E-1,130[&rate=5.22003797367772E-4]:2.033467256987E-1)[&rate=5.22003797367772E-4]:1.669984259534E-2)[&rate=5.22003797367772E-4]:2.125807050546E-1,131[&rate=5.22003797367772E-4]:4.353669993759E-1)[&rate=5.22003797367772E-4]:4.547516872026E-1,(69[&rate=5.22003797367772E-4]:9.312691425753E-1,118[&rate=5.22003797367772E-4]:9.203102384657E-1)[&rate=5.22003797367772E-4]:1.040550234554E-1)[&rate=5.22003797367772E-4]:6.338867066035E-1,(128[&rate=5.22003797367772E-4]:1.505047360649E0,(((65[&rate=5.22003797367772E-4]:1.624845413663E-1,62[&rate=5.22003797367772E-4]:3.54265363284E-1)[&rate=5.22003797367772E-4]:7.564191437944E-2,(60[&rate=5.22003797367772E-4]:2.102621052302E-1,64[&rate=5.22003797367772E-4]:3.609470367369E-1)[&rate=5.22003797367772E-4]:2.786435051549E-2)[&rate=5.22003797367772E-4]:3.333096132562E-2,(61[&rate=5.22003797367772E-4]:8.015210823342E-2,63[&rate=5.22003797367772E-4]:3.905621782238E-2)[&rate=5.22003797367772E-4]:3.830861307557E-1)[&rate=5.22003797367772E-4]:1.181535149057E0)[&rate=5.22003797367772E-4]:1.347858047826E-2)[&rate=5.22003797367772E-4]:8.592268268277E-2,(((((44[&rate=5.22003797367772E-4]:5.82952989045E-1,(50[&rate=5.22003797367772E-4]:4.449688086606E-1,49[&rate=5.22003797367772E-4]:4.449688086606E-1)[&rate=5.22003797367772E-4]:1.106617760129E-1)[&rate=5.22003797367772E-4]:4.285753342515E-2,51[&rate=5.22003797367772E-4]:6.039525989729E-1)[&rate=5.22003797367772E-4]:4.574882244835E-2,47[&rate=5.22003797367772E-4]:6.770238257928E-1)[&rate=5.22003797367772E-4]:2.960373094416E-2,((46[&rate=5.22003797367772E-4]:6.084809974649E-1,43[&rate=5.22003797367772E-4]:6.084809974649E-1)[&rate=5.22003797367772E-4]:1.942456147435E-2,(41[&rate=5.22003797367772E-4]:5.353466669289E-1,(42[&rate=5.22003797367772E-4]:5.137049650051E-1,48[&rate=5.22003797367772E-4]:5.519563311254E-1)[&rate=5.22003797367772E-4]:2.710618279797E-2)[&rate=5.22003797367772E-4]:3.791408326745E-2)[&rate=5.22003797367772E-4]:7.872199779762E-2)[&rate=5.22003797367772E-4]:4.983845402008E-2,45[&rate=5.22003797367772E-4]:7.482692894456E-1)[&rate=5.22003797367772E-4]:8.278312207315E-2)[&rate=5.22003797367772E-4]:2.332373682924E-1)[&rate=5.22003797367772E-4]:8.888588223972E-2)[&rate=5.22003797367772E-4]:3.05881552447E-1,((((16[&rate=5.22003797367772E-4]:2.603304735971E0,40[&rate=5.22003797367772E-4]:5.17811809854E-1)[&rate=5.22003797367772E-4]:8.957338879091E-2,((((102[&rate=5.22003797367772E-4]:1.381055652284E-1,((25[&rate=5.22003797367772E-4]:1.076978642855E0,(23[&rate=5.22003797367772E-4]:1.007985443658E0,(20[&rate=5.22003797367772E-4]:5.659471231903E-1,(140[&rate=5.22003797367772E-4]:4.516250349901E-1,11[&rate=5.22003797367772E-4]:4.708031171819E-1)[&rate=5.22003797367772E-4]:1.843167724126E-2)[&rate=5.22003797367772E-4]:4.338191423856E-1)[&rate=5.22003797367772E-4]:5.80342950877E-2)[&rate=5.22003797367772E-4]:1.76164706063E-1,(24[&rate=5.22003797367772E-4]:8.539116103784E-1,((28[&rate=5.22003797367772E-4]:5.612528253705E-1,21[&rate=5.22003797367772E-4]:5.36595291124E-1)[&rate=5.22003797367772E-4]:2.594106479913E-1,1[&rate=5.22003797367772E-4]:3.436210349878E-2)[&rate=5.22003797367772E-4]:3.872758907138E-2)[&rate=5.22003797367772E-4]:3.992317385399E-1)[&rate=5.22003797367772E-4]:4.660605192643E-2)[&rate=5.22003797367772E-4]:2.799302753623E-2,((142[&rate=5.22003797367772E-4]:3.670667416129E-1,((141[&rate=5.22003797367772E-4]:6.646112127627E-2,145[&rate=5.22003797367772E-4]:6.920084730386E-2)[&rate=5.22003797367772E-4]:8.984529941612E-2,144[&rate=5.22003797367772E-4]:1.53566694665E-1)[&rate=5.22003797367772E-4]:2.080205948929E-1)[&rate=5.22003797367772E-4]:9.606148317471E-1,(((((19[&rate=5.22003797367772E-4]:5.504511145428E-1,13[&rate=5.22003797367772E-4]:5.120949501591E-1)[&rate=5.22003797367772E-4]:3.978536605655E-2,115[&rate=5.22003797367772E-4]:4.696885353938E-1)[&rate=5.22003797367772E-4]:2.160573053554E-1,((109[&rate=5.22003797367772E-4]:4.790375010051E-1,(112[&rate=5.22003797367772E-4]:2.857157564239E-1,114[&rate=5.22003797367772E-4]:2.03523975602E-1)[&rate=5.22003797367772E-4]:1.960614706086E-1)[&rate=5.22003797367772E-4]:5.680790367827E-2,(107[&rate=5.22003797367772E-4]:2.85149168417E-1,108[&rate=5.22003797367772E-4]:2.824094423896E-1)[&rate=5.22003797367772E-4]:2.315181540746E-1)[&rate=5.22003797367772E-4]:2.293524908604E-1)[&rate=5.22003797367772E-4]:1.857120585283E-1,((148[&rate=5.22003797367772E-4]:3.645051392491E-1,143[&rate=5.22003797367772E-4]:3.617654132217E-1)[&rate=5.22003797367772E-4]:4.126951406654E-1,(116[&rate=5.22003797367772E-4]:6.67681909799E-1,((106[&rate=5.22003797367772E-4]:3.54876089831E-1,(111[&rate=5.22003797367772E-4]:2.946829790714E-1,139[&rate=5.22003797367772E-4]:4.700254448248E-1)[&rate=5.22003797367772E-4]:7.663146692392E-2)[&rate=5.22003797367772E-4]:3.719114385277E-2,104[&rate=5.22003797367772E-4]:3.920672336837E-1)[&rate=5.22003797367772E-4]:3.35888648718E-1)[&rate=5.22003797367772E-4]:7.116220573179E-2)[&rate=5.22003797367772E-4]:1.326137837467E-1)[&rate=5.22003797367772E-4]:1.668579976602E-1,(((9[&rate=5.22003797367772E-4]:7.052716595745E-1,(30[&rate=5.22003797367772E-4]:4.547080525216E-1,4[&rate=5.22003797367772E-4]:2.821053127956E-1)[&rate=5.22003797367772E-4]:3.738512782857E-1)[&rate=5.22003797367772E-4]:2.571772315121E-3,(17[&rate=5.22003797367772E-4]:5.200744289187E-1,14[&rate=5.22003797367772E-4]:4.81718264535E-1)[&rate=5.22003797367772E-4]:2.343443454367E-1)[&rate=5.22003797367772E-4]:1.144750910625E-1,(113[&rate=5.22003797367772E-4]:5.673110794525E-1,((105[&rate=5.22003797367772E-4]:4.743805964664E-1,110[&rate=5.22003797367772E-4]:4.962984046855E-1)[&rate=5.22003797367772E-4]:2.532337460678E-2,117[&rate=5.22003797367772E-4]:5.298409573745E-1)[&rate=5.22003797367772E-4]:4.020984810555E-2)[&rate=5.22003797367772E-4]:2.632266215817E-1)[&rate=5.22003797367772E-4]:2.899699767253E-1)[&rate=5.22003797367772E-4]:3.457115587426E-2)[&rate=5.22003797367772E-4]:8.499236187041E-2)[&rate=5.22003797367772E-4]:1.921807490832E-1,(((87[&rate=5.22003797367772E-4]:2.351140297029E-1,(((84[&rate=5.22003797367772E-4]:4.408905352364E-2,85[&rate=5.22003797367772E-4]:4.408905352364E-2)[&rate=5.22003797367772E-4]:8.399703743259E-2,((83[&rate=5.22003797367772E-4]:6.07323368644E-2,86[&rate=5.22003797367772E-4]:6.07323368644E-2)[&rate=5.22003797367772E-4]:5.634259293118E-2,93[&rate=5.22003797367772E-4]:1.307735599326E-1)[&rate=5.22003797367772E-4]:1.101116116066E-2)[&rate=5.22003797367772E-4]:8.12335256879E-2,((90[&rate=5.22003797367772E-4]:6.073484970658E-2,91[&rate=5.22003797367772E-4]:6.073484970658E-2)[&rate=5.22003797367772E-4]:3.988551577331E-2,92[&rate=5.22003797367772E-4]:1.006203654799E-1)[&rate=5.22003797367772E-4]:1.223978813013E-1)[&rate=5.22003797367772E-4]:2.579441305873E-2)[&rate=5.22003797367772E-4]:7.132209474264E-1,(89[&rate=5.22003797367772E-4]:1.541060351829E-1,88[&rate=5.22003797367772E-4]:1.404074050459E-1)[&rate=5.22003797367772E-4]:8.079275720833E-1)[&rate=5.22003797367772E-4]:3.931593924507E-1,((((15[&rate=5.22003797367772E-4]:3.222587497153E-1,10[&rate=5.22003797367772E-4]:2.839025853318E-1)[&rate=5.22003797367772E-4]:2.250228260264E-1,18[&rate=5.22003797367772E-4]:5.555007538239E-1)[&rate=5.22003797367772E-4]:7.61723209382E-2,6[&rate=5.22003797367772E-4]:5.68659376132E-1)[&rate=5.22003797367772E-4]:9.194267667308E-2,3[&rate=5.22003797367772E-4]:6.085472582846E-1)[&rate=5.22003797367772E-4]:1.932210838982E-1)[&rate=5.22003797367772E-4]:5.537712736376E-1)[&rate=5.22003797367772E-4]:9.835415865849E-1,101[&rate=5.22003797367772E-4]:1.336341476378E0)[&rate=5.22003797367772E-4]:2.442078812609E-1)[&rate=5.22003797367772E-4]:4.214576757665E-2,(((((((31[&rate=5.22003797367772E-4]:8.945327441675E-1,(26[&rate=5.22003797367772E-4]:7.273239734841E-1,(7[&rate=5.22003797367772E-4]:3.871206889749E-1,8[&rate=5.22003797367772E-4]:3.871206889749E-1)[&rate=5.22003797367772E-4]:2.333539694407E-1)[&rate=5.22003797367772E-4]:1.23373154245E-1)[&rate=5.22003797367772E-4]:2.262554756034E-2,(22[&rate=5.22003797367772E-4]:4.596071725891E-1,27[&rate=5.22003797367772E-4]:4.760455287534E-1)[&rate=5.22003797367772E-4]:4.027565985908E-1)[&rate=5.22003797367772E-4]:2.201918873536E-1,2[&rate=5.22003797367772E-4]:9.099529188074E-1)[&rate=5.22003797367772E-4]:1.399420710672E0,39[&rate=5.22003797367772E-4]:3.526478266505E-1)[&rate=5.22003797367772E-4]:1.752146444703E-1,97[&rate=5.22003797367772E-4]:4.568242197546E-1)[&rate=5.22003797367772E-4]:5.093805175411E-2,(146[&rate=5.22003797367772E-4]:6.838498402693E-1,(98[&rate=5.22003797367772E-4]:6.737324058529E-1,((99[&rate=5.22003797367772E-4]:6.718874214262E-1,96[&rate=5.22003797367772E-4]:6.363682957433E-1)[&rate=5.22003797367772E-4]:1.765892071137E-2,((94[&rate=5.22003797367772E-4]:4.330910151225E-1,100[&rate=5.22003797367772E-4]:4.330910151225E-1)[&rate=5.22003797367772E-4]:7.956327841369E-2,95[&rate=5.22003797367772E-4]:5.973537470882E-1)[&rate=5.22003797367772E-4]:8.126363330078E-2)[&rate=5.22003797367772E-4]:6.043987212583E-3)[&rate=5.22003797367772E-4]:1.831415572777E-2)[&rate=5.22003797367772E-4]:1.516926184054E-2)[&rate=5.22003797367772E-4]:4.803556658082E-2,147[&rate=5.22003797367772E-4]:6.84213138636E-1)[&rate=5.22003797367772E-4]:2.269487676584E-2)[&rate=5.22003797367772E-4]:3.215181516341E-1,38[&rate=5.22003797367772E-4]:9.027431069265E-1)[&rate=5.22003797367772E-4]:4.033086430905E-1)[&rate=5.22003797367772E-4]:2.373888207434E-1);
tree STATE_89730000 [&joint=-20955.661748295002,lnP=-20955.661748295002] = [&R] (((33[&rate=5.908214944197811E-4]:3.702437547633E-2,(34[&rate=5.908214944197811E-4]:4.047188050124E-2,(((((134[&rate=5.908214944197811E-4]:6.669904018267E-1,(133[&rate=5.908214944197811E-4]:6.880609083374E-1,137[&rate=5.908214944197811E-4]:7.291567987485E-1)[&rate=5.908214944197811E-4]:9.06647979045E-3)[&rate=5.908214944197811E-4]:7.176817125247E-1,(((77[&rate=5.908214944197811E-4]:6.576539095915E-1,(73[&rate=5.908214944197811E-4]:6.623243152732E-1,(81[&rate=5.908214944197811E-4]:1.255681399141E-1,80[&rate=5.908214944197811E-4]:1.255681399141E-1)[&rate=5.908214944197811E-4]:4.874411068659E-1)[&rate=5.908214944197811E-4]:8.090463730492E-4)[&rate=5.908214944197811E-4]:6.346465511327E-2,((72[&rate=5.908214944197811E-4]:6.370807808969E-2,78[&rate=5.908214944197811E-4]:8.562588630901E-2)[&rate=5.908214944197811E-4]:3.96928562723E-1,(82[&rate=5.908214944197811E-4]:3.158701822495E-1,(79[&rate=5.908214944197811E-4]:4.191227912137E-2,71[&rate=5.908214944197811E-4]:1.451501884734E-2)[&rate=5.908214944197811E-4]:2.657387250461E-1)[&rate=5.908214944197811E-4]:1.749034448646E-1)[&rate=5.908214944197811E-4]:2.029476773166E-1)[&rate=5.908214944197811E-4]:9.238812807737E-2,(75[&rate=5.908214944197811E-4]:7.463132252538E-1,(76[&rate=5.908214944197811E-4]:5.883481562398E-1,(70[&rate=5.908214944197811E-4]:4.735701722686E-1,74[&rate=5.908214944197811E-4]:5.119263366521E-1)[&rate=5.908214944197811E-4]:7.642181958776E-2)[&rate=5.908214944197811E-4]:1.57965069014E-1)[&rate=5.908214944197811E-4]:7.26729195831E-2)[&rate=5.908214944197811E-4]:5.602065174596E-1)[&rate=5.908214944197811E-4]:7.331111629694E-2,(53[&rate=5.908214944197811E-4]:6.907951060784E-1,(52[&rate=5.908214944197811E-4]:6.413357535421E-1,(103[&rate=5.908214944197811E-4]:6.352420413299E-1,((12[&rate=5.908214944197811E-4]:2.843879361849E-1,5[&rate=5.908214944197811E-4]:2.460317718015E-1)[&rate=5.908214944197811E-4]:2.09518709498E-1,29[&rate=5.908214944197811E-4]:6.007559607515E-1)[&rate=5.908214944197811E-4]:2.673627929072E-1)[&rate=5.908214944197811E-4]:1.670387446773E0)[&rate=5.908214944197811E-4]:5.76560738477E-2)[&rate=5.908214944197811E-4]:1.524561390289E-2)[&rate=5.908214944197811E-4]:5.635611132475E-1,125[&rate=5.908214944197811E-4]:1.059219319568E0)[&rate=5.908214944197811E-4]:4.082713820736E-1,((57[&rate=5.908214944197811E-4]:4.929361703521E-1,((59[&rate=5.908214944197811E-4]:3.658536887788E-1,(54[&rate=5.908214944197811E-4]:2.546178830967E-1,(58[&rate=5.908214944197811E-4]:6.966795120568E-2,37[&rate=5.908214944197811E-4]:8.879363426579E-2)[&rate=5.908214944197811E-4]:2.423269810713E-1)[&rate=5.908214944197811E-4]:7.298443956193E-2)[&rate=5.908214944197811E-4]:1.622072202766E-2,(55[&rate=5.908214944197811E-4]:3.489979212614E-1,56[&rate=5.908214944197811E-4]:3.489979212614E-1)[&rate=5.908214944197811E-4]:2.487976823345E-2)[&rate=5.908214944197811E-4]:1.081295191085E-1)[&rate=5.908214944197811E-4]:4.481591252607E-1,68[&rate=5.908214944197811E-4]:8.891827273067E-1)[&rate=5.908214944197811E-4]:4.116413076677E-1)[&rate=5.908214944197811E-4]:1.503821819292E-1)[&rate=5.908214944197811E-4]:1.299085113946E-2)[&rate=5.908214944197811E-4]:3.859849111365E-2,(((36[&rate=5.908214944197811E-4]:1.459410639139E-1,(35[&rate=5.908214944197811E-4]:9.461298872216E-2,(127[&rate=5.908214944197811E-4]:2.320981608341E0,121[&rate=5.908214944197811E-4]:1.87988571793E0)[&rate=5.908214944197811E-4]:3.407546680525E-1)[&rate=5.908214944197811E-4]:4.752732726006E-3)[&rate=5.908214944197811E-4]:2.358293634323E-1,((((65[&rate=5.908214944197811E-4]:3.384652919933E-1,(60[&rate=5.908214944197811E-4]:7.068966572094E-2,(64[&rate=5.908214944197811E-4]:1.159495734837E-1,62[&rate=5.908214944197811E-4]:1.570454638948E-1)[&rate=5.908214944197811E-4]:1.054250237439E-1)[&rate=5.908214944197811E-4]:2.677756262723E-1)[&rate=5.908214944197811E-4]:7.613227462572E-2,(61[&rate=5.908214944197811E-4]:6.612723755393E-2,63[&rate=5.908214944197811E-4]:2.503134714289E-2)[&rate=5.908214944197811E-4]:5.402511509828E-1)[&rate=5.908214944197811E-4]:8.719649688585E-1,(((69[&rate=5.908214944197811E-4]:5.127494049339E-1,118[&rate=5.908214944197811E-4]:5.017905008242E-1)[&rate=5.908214944197811E-4]:1.684439715866E-1,((130[&rate=5.908214944197811E-4]:1.017270261023E-1,131[&rate=5.908214944197811E-4]:1.044667521297E-1)[&rate=5.908214944197811E-4]:4.115134021763E-2,(129[&rate=5.908214944197811E-4]:1.267346050198E-1,132[&rate=5.908214944197811E-4]:1.294743310472E-1)[&rate=5.908214944197811E-4]:1.614376130014E-2)[&rate=5.908214944197811E-4]:3.90369804721E-1)[&rate=5.908214944197811E-4]:7.028219938651E-1,128[&rate=5.908214944197811E-4]:1.233330438879E0)[&rate=5.908214944197811E-4]:1.052868911193E-1)[&rate=5.908214944197811E-4]:3.051890052377E-1,((((49[&rate=5.908214944197811E-4]:4.387258103846E-1,50[&rate=5.908214944197811E-4]:4.387258103846E-1)[&rate=5.908214944197811E-4]:5.584048918731E-2,((46[&rate=5.908214944197811E-4]:4.556492527528E-1,43[&rate=5.908214944197811E-4]:4.556492527528E-1)[&rate=5.908214944197811E-4]:6.007672003851E-2,(42[&rate=5.908214944197811E-4]:3.503427502479E-1,(48[&rate=5.908214944197811E-4]:3.327548538621E-1,41[&rate=5.908214944197811E-4]:2.890390068677E-1)[&rate=5.908214944197811E-4]:5.583926250599E-2)[&rate=5.908214944197811E-4]:1.162028946747E-1)[&rate=5.908214944197811E-4]:1.162721202628E-2)[&rate=5.908214944197811E-4]:1.449447548272E-2,(44[&rate=5.908214944197811E-4]:5.360821201814E-1,(51[&rate=5.908214944197811E-4]:4.507697446772E-1,47[&rate=5.908214944197811E-4]:4.780921490487E-1)[&rate=5.908214944197811E-4]:6.345445200698E-2)[&rate=5.908214944197811E-4]:3.010592446309E-4)[&rate=5.908214944197811E-4]:1.186150708344E-1,45[&rate=5.908214944197811E-4]:6.522660098233E-1)[&rate=5.908214944197811E-4]:2.181441131211E-1)[&rate=5.908214944197811E-4]:2.201558729324E-1)[&rate=5.908214944197811E-4]:5.240628909894E-1,((((((31[&rate=5.908214944197811E-4]:7.153784698962E-1,(26[&rate=5.908214944197811E-4]:6.161887109112E-1,(7[&rate=5.908214944197811E-4]:3.170965604935E-1,8[&rate=5.908214944197811E-4]:3.170965604935E-1)[&rate=5.908214944197811E-4]:1.922428353492E-1)[&rate=5.908214944197811E-4]:5.535414254661E-2)[&rate=5.908214944197811E-4]:1.065800159005E-1,(22[&rate=5.908214944197811E-4]:5.644845283415E-1,27[&rate=5.908214944197811E-4]:5.809228845059E-1)[&rate=5.908214944197811E-4]:2.026794369071E-1)[&rate=5.908214944197811E-4]:5.088016331174E-2,2[&rate=5.908214944197811E-4]:6.454413888344E-1)[&rate=5.908214944197811E-4]:1.742536931797E0,146[&rate=5.908214944197811E-4]:5.514710970364E-1)[&rate=5.908214944197811E-4]:6.616226839475E-2,((((((((((1[&rate=5.908214944197811E-4]:1.341572961202E-2,(28[&rate=5.908214944197811E-4]:3.97796902041E-1,21[&rate=5.908214944197811E-4]:3.731393677946E-1)[&rate=5.908214944197811E-4]:4.019201974339E-1)[&rate=5.908214944197811E-4]:9.781491964113E-2,24[&rate=5.908214944197811E-4]:8.920525670614E-1)[&rate=5.908214944197811E-4]:2.701504610249E-1,102[&rate=5.908214944197811E-4]:5.591924699646E-4)[&rate=5.908214944197811E-4]:4.953388119854E-2,((140[&rate=5.908214944197811E-4]:4.353439335846E-1,11[&rate=5.908214944197811E-4]:4.545220157764E-1)[&rate=5.908214944197811E-4]:1.493317720123E-1,(23[&rate=5.908214944197811E-4]:5.387772045621E-1,(20[&rate=5.908214944197811E-4]:5.228901986628E-1,25[&rate=5.908214944197811E-4]:5.420682808545E-1)[&rate=5.908214944197811E-4]:7.667827817264E-3)[&rate=5.908214944197811E-4]:1.500080900757E-1)[&rate=5.908214944197811E-4]:5.119927105373E-1)[&rate=5.908214944197811E-4]:8.406244032001E-2,((((113[&rate=5.908214944197811E-4]:4.577271792489E-1,(117[&rate=5.908214944197811E-4]:4.043891818529E-1,105[&rate=5.908214944197811E-4]:3.742521955516E-1)[&rate=5.908214944197811E-4]:5.607772342355E-2)[&rate=5.908214944197811E-4]:3.928543927811E-2,110[&rate=5.908214944197811E-4]:4.915331664723E-1)[&rate=5.908214944197811E-4]:4.836199670679E-1,((30[&rate=5.908214944197811E-4]:5.851961745077E-1,4[&rate=5.908214944197811E-4]:4.125934347817E-1)[&rate=5.908214944197811E-4]:3.68387262719E-1,((17[&rate=5.908214944197811E-4]:4.056741641543E-1,14[&rate=5.908214944197811E-4]:3.673179997706E-1)[&rate=5.908214944197811E-4]:3.882377764838E-1,9[&rate=5.908214944197811E-4]:7.473365981723E-1)[&rate=5.908214944197811E-4]:8.295916782147E-2)[&rate=5.908214944197811E-4]:1.42117641519E-1)[&rate=5.908214944197811E-4]:1.884798812997E-1,(((((139[&rate=5.908214944197811E-4]:6.427444382463E-1,(104[&rate=5.908214944197811E-4]:3.318271631191E-1,106[&rate=5.908214944197811E-4]:3.318271631191E-1)[&rate=5.908214944197811E-4]:1.191364532094E-1)[&rate=5.908214944197811E-4]:1.378420942034E-2,111[&rate=5.908214944197811E-4]:4.811861819132E-1)[&rate=5.908214944197811E-4]:1.066895375586E-1,116[&rate=5.908214944197811E-4]:5.111633907047E-1)[&rate=5.908214944197811E-4]:2.224964292136E-1,(148[&rate=5.908214944197811E-4]:4.204322440855E-1,143[&rate=5.908214944197811E-4]:4.176925180581E-1)[&rate=5.908214944197811E-4]:3.515837402165E-1)[&rate=5.908214944197811E-4]:8.685909841861E-2,((((108[&rate=5.908214944197811E-4]:5.3634775945E-1,107[&rate=5.908214944197811E-4]:5.390874854774E-1)[&rate=5.908214944197811E-4]:5.259615249501E-2,(109[&rate=5.908214944197811E-4]:5.110520208981E-1,(112[&rate=5.908214944197811E-4]:3.012082784455E-1,114[&rate=5.908214944197811E-4]:2.190164976237E-1)[&rate=5.908214944197811E-4]:2.1258346848E-1)[&rate=5.908214944197811E-4]:9.9809699266E-2)[&rate=5.908214944197811E-4]:7.618603708273E-2,115[&rate=5.908214944197811E-4]:6.075957024524E-1)[&rate=5.908214944197811E-4]:9.670811487946E-3,(19[&rate=5.908214944197811E-4]:5.842070237162E-1,13[&rate=5.908214944197811E-4]:5.458508593325E-1)[&rate=5.908214944197811E-4]:1.536074354296E-1)[&rate=5.908214944197811E-4]:2.032524043966E-1)[&rate=5.908214944197811E-4]:2.664017677358E-1)[&rate=5.908214944197811E-4]:3.90156498335E-2)[&rate=5.908214944197811E-4]:1.15569946828E-1,(142[&rate=5.908214944197811E-4]:8.059620520786E-1,(141[&rate=5.908214944197811E-4]:5.066168484289E-1,(144[&rate=5.908214944197811E-4]:5.012859353938E-1,145[&rate=5.908214944197811E-4]:5.067653874488E-1)[&rate=5.908214944197811E-4]:2.591187007703E-3)[&rate=5.908214944197811E-4]:2.966054776221E-1)[&rate=5.908214944197811E-4]:6.903387512037E-1)[&rate=5.908214944197811E-4]:9.645879827526E-2,((((89[&rate=5.908214944197811E-4]:1.710382611274E-1,88[&rate=5.908214944197811E-4]:1.573396309904E-1)[&rate=5.908214944197811E-4]:7.12117286073E-2,(87[&rate=5.908214944197811E-4]:1.387347681111E-1,(85[&rate=5.908214944197811E-4]:1.050691646708E-1,83[&rate=5.908214944197811E-4]:1.050691646708E-1)[&rate=5.908214944197811E-4]:3.366560344025E-2)[&rate=5.908214944197811E-4]:8.981659148664E-2)[&rate=5.908214944197811E-4]:6.814966490175E-2,(((90[&rate=5.908214944197811E-4]:9.651590605632E-2,91[&rate=5.908214944197811E-4]:9.651590605632E-2)[&rate=5.908214944197811E-4]:1.221633850499E-2,92[&rate=5.908214944197811E-4]:1.087322445613E-1)[&rate=5.908214944197811E-4]:9.509773305492E-2,(93[&rate=5.908214944197811E-4]:1.856500416218E-1,(84[&rate=5.908214944197811E-4]:1.570352315245E-1,86[&rate=5.908214944197811E-4]:1.570352315245E-1)[&rate=5.908214944197811E-4]:1.491617996034E-2)[&rate=5.908214944197811E-4]:1.817993599439E-2)[&rate=5.908214944197811E-4]:1.065696770202E-1)[&rate=5.908214944197811E-4]:8.290336290167E-1,(3[&rate=5.908214944197811E-4]:5.795130787192E-1,(((15[&rate=5.908214944197811E-4]:3.419673823851E-1,10[&rate=5.908214944197811E-4]:3.036112180017E-1)[&rate=5.908214944197811E-4]:1.569617480257E-1,6[&rate=5.908214944197811E-4]:4.441346098631E-1)[&rate=5.908214944197811E-4]:5.486508484708E-2,18[&rate=5.908214944197811E-4]:5.620133933403E-1)[&rate=5.908214944197811E-4]:1.325681785295E-1)[&rate=5.908214944197811E-4]:6.495547399791E-3)[&rate=5.908214944197811E-4]:7.574359069454E-1)[&rate=5.908214944197811E-4]:2.656397957044E-1,101[&rate=5.908214944197811E-4]:6.063446027412E-1)[&rate=5.908214944197811E-4]:8.339532839048E-1,((39[&rate=5.908214944197811E-4]:4.335775271066E-1,40[&rate=5.908214944197811E-4]:4.335775271066E-1)[&rate=5.908214944197811E-4]:2.40190579958E-2,147[&rate=5.908214944197811E-4]:5.149736342828E-1)[&rate=5.908214944197811E-4]:9.537142549799E-3)[&rate=5.908214944197811E-4]:2.296680340515E-2,(16[&rate=5.908214944197811E-4]:2.561085751034E0,(((96[&rate=5.908214944197811E-4]:5.274512264734E-1,99[&rate=5.908214944197811E-4]:5.629703521563E-1)[&rate=5.908214944197811E-4]:2.691817700535E-2,(((100[&rate=5.908214944197811E-4]:4.213430705563E-1,94[&rate=5.908214944197811E-4]:4.213430705563E-1)[&rate=5.908214944197811E-4]:6.46839727517E-2,95[&rate=5.908214944197811E-4]:5.7072649686E-1)[&rate=5.908214944197811E-4]:5.345214488867E-3,97[&rate=5.908214944197811E-4]:3.656891976877E-1)[&rate=5.908214944197811E-4]:2.887856064225E-3)[&rate=5.908214944197811E-4]:1.697150953362E-2,98[&rate=5.908214944197811E-4]:5.85002115198E-1)[&rate=5.908214944197811E-4]:1.900601026459E-2)[&rate=5.908214944197811E-4]:1.450770614107E-2)[&rate=5.908214944197811E-4]:7.314255138891E-3)[&rate=5.908214944197811E-4]:1.67365420362E-1,38[&rate=5.908214944197811E-4]:5.964741956292E-1)[&rate=5.908214944197811E-4]:8.651492267561E-1)[&rate=5.908214944197811E-4]:9.581694551461E-2)[&rate=5.908214944197811E-4]:7.7633812139E-2,(32[&rate=5.908214944197811E-4]:1.040140884376E-1,((67[&rate=5.908214944197811E-4]:1.252054989634E-1,(124[&rate=5.908214944197811E-4]:2.96482282539E-1,(122[&rate=5.908214944197811E-4]:2.623077650005E-1,123[&rate=5.908214944197811E-4]:2.623077650005E-1)[&rate=5.908214944197811E-4]:3.690675797561E-2)[&rate=5.908214944197811E-4]:3.27263526328E-1)[&rate=5.908214944197811E-4]:8.012727847903E-2,(66[&rate=5.908214944197811E-4]:1.199718513864E-1,(126[&rate=5.908214944197811E-4]:1.010729409533E0,((119[&rate=5.908214944197811E-4]:1.711749129959E0,120[&rate=5.908214944197811E-4]:1.615858719E0)[&rate=5.908214944197811E-4]:1.756272506131E-2,((138[&rate=5.908214944197811E-4]:5.149700728019E-1,136[&rate=5.908214944197811E-4]:3.834632234867E-1)[&rate=5.908214944197811E-4]:3.801292936394E-1,135[&rate=5.908214944197811E-4]:6.950993664413E-1)[&rate=5.908214944197811E-4]:6.862672830999E-1)[&rate=5.908214944197811E-4]:6.712007715639E-2)[&rate=5.908214944197811E-4]:3.56416631538E-1)[&rate=5.908214944197811E-4]:8.53609260561E-2)[&rate=5.908214944197811E-4]:7.836128178443E-1)[&rate=5.908214944197811E-4]:4.376313823662E-2);
tree STATE_89820000 [&joint=-20996.26240735878,lnP=-20996.26240735878] = [&R] ((32[&rate=5.111605125490631E-4]:1.537140656382E-2,(126[&rate=5.111605125490631E-4]:1.766600457944E0,((67[&rate=5.111605125490631E-4]:3.238970153039E-1,(122[&rate=5.111605125490631E-4]:2.674941785417E-1,(124[&rate=5.111605125490631E-4]:8.3430793605E-3,123[&rate=5.111605125490631E-4]:1.107531979763E-2)[&rate=5.111605125490631E-4]:2.564188587441E-1)[&rate=5.111605125490631E-4]:5.576753871029E-1)[&rate=5.111605125490631E-4]:4.539928567037E-2,((120[&rate=5.111605125490631E-4]:1.092936850547E0,((138[&rate=5.111605125490631E-4]:3.875763633627E-1,136[&rate=5.111605125490631E-4]:2.560695140475E-1)[&rate=5.111605125490631E-4]:3.489717177771E-1,135[&rate=5.111605125490631E-4]:5.365480811397E-1)[&rate=5.111605125490631E-4]:3.043339748863E-1)[&rate=5.111605125490631E-4]:1.071651962299E0,(119[&rate=5.111605125490631E-4]:2.188304236752E0,66[&rate=5.111605125490631E-4]:1.554275244229E-1)[&rate=5.111605125490631E-4]:7.217498705294E-2)[&rate=5.111605125490631E-4]:1.416937894984E-1)[&rate=5.111605125490631E-4]:1.501299672846E-1)[&rate=5.111605125490631E-4]:3.808766451541E-1)[&rate=5.111605125490631E-4]:1.305255910814E-1,(((((((((134[&rate=5.111605125490631E-4]:2.055451657456E-1,137[&rate=5.111605125490631E-4]:2.767780424578E-1)[&rate=5.111605125490631E-4]:1.481323780823E-1,133[&rate=5.111605125490631E-4]:3.838145301291E-1)[&rate=5.111605125490631E-4]:7.290132203205E-1,((103[&rate=5.111605125490631E-4]:6.900187378401E-1,((12[&rate=5.111605125490631E-4]:1.629321438406E-1,5[&rate=5.111605125490631E-4]:1.245759794571E-1)[&rate=5.111605125490631E-4]:3.739792116168E-1,29[&rate=5.111605125490631E-4]:6.437606705259E-1)[&rate=5.111605125490631E-4]:2.791347796429E-1)[&rate=5.111605125490631E-4]:1.128860266629E0,52[&rate=5.111605125490631E-4]:1.545852699079E-1)[&rate=5.111605125490631E-4]:1.843597048849E-1)[&rate=5.111605125490631E-4]:3.276937401763E-1,53[&rate=5.111605125490631E-4]:6.584419936578E-1)[&rate=5.111605125490631E-4]:5.192760076863E-2,((((71[&rate=5.111605125490631E-4]:1.124792884498E-1,73[&rate=5.111605125490631E-4]:1.809724391346E-1)[&rate=5.111605125490631E-4]:2.974457114603E-1,(((78[&rate=5.111605125490631E-4]:6.607246525094E-2,72[&rate=5.111605125490631E-4]:4.415465703162E-2)[&rate=5.111605125490631E-4]:9.505749348481E-2,79[&rate=5.111605125490631E-4]:1.611299587357E-1)[&rate=5.111605125490631E-4]:4.05850116294E-2,82[&rate=5.111605125490631E-4]:2.099341484472E-1)[&rate=5.111605125490631E-4]:2.35607289819E-1)[&rate=5.111605125490631E-4]:2.053452670408E-1,(77[&rate=5.111605125490631E-4]:6.759738234927E-1,(81[&rate=5.111605125490631E-4]:2.001939220367E-1,80[&rate=5.111605125490631E-4]:2.001939220367E-1)[&rate=5.111605125490631E-4]:4.319442850176E-1)[&rate=5.111605125490631E-4]:2.31014208839E-3)[&rate=5.111605125490631E-4]:2.128759403166E-1,(((74[&rate=5.111605125490631E-4]:5.780521754433E-1,76[&rate=5.111605125490631E-4]:5.780521754433E-1)[&rate=5.111605125490631E-4]:2.058192804863E-2,70[&rate=5.111605125490631E-4]:5.602779391084E-1)[&rate=5.111605125490631E-4]:1.685112170455E-1,75[&rate=5.111605125490631E-4]:7.671453205374E-1)[&rate=5.111605125490631E-4]:1.29494037415E-1)[&rate=5.111605125490631E-4]:5.601932950862E-1)[&rate=5.111605125490631E-4]:4.340347143897E-1,125[&rate=5.111605125490631E-4]:9.340217951549E-1)[&rate=5.111605125490631E-4]:5.764939557201E-1,(((((57[&rate=5.111605125490631E-4]:2.431144011942E-1,58[&rate=5.111605125490631E-4]:2.595078438172E-1)[&rate=5.111605125490631E-4]:2.669102245036E-2,(37[&rate=5.111605125490631E-4]:2.317480619065E-1,54[&rate=5.111605125490631E-4]:1.55245329666E-1)[&rate=5.111605125490631E-4]:7.357648742122E-2)[&rate=5.111605125490631E-4]:1.920040996414E-2,(55[&rate=5.111605125490631E-4]:2.361279579846E-1,56[&rate=5.111605125490631E-4]:2.361279579846E-1)[&rate=5.111605125490631E-4]:4.19489138754E-2)[&rate=5.111605125490631E-4]:7.820886946009E-2,59[&rate=5.111605125490631E-4]:3.644824626317E-1)[&rate=5.111605125490631E-4]:3.932051041484E-1,68[&rate=5.111605125490631E-4]:7.085072389112E-1)[&rate=5.111605125490631E-4]:6.353418452971E-1)[&rate=5.111605125490631E-4]:7.20533993165E-2,((((121[&rate=5.111605125490631E-4]:2.069357913425E0,127[&rate=5.111605125490631E-4]:2.510453803835E0)[&rate=5.111605125490631E-4]:3.732180266199E-1,((35[&rate=5.111605125490631E-4]:4.495250567462E-4,36[&rate=5.111605125490631E-4]:4.70248675225E-2)[&rate=5.111605125490631E-4]:1.582987189274E-1,((((((41[&rate=5.111605125490631E-4]:3.862976779873E-1,(48[&rate=5.111605125490631E-4]:3.677134593627E-1,42[&rate=5.111605125490631E-4]:3.294620932424E-1)[&rate=5.111605125490631E-4]:6.230006561909E-2)[&rate=5.111605125490631E-4]:3.978711321516E-2,46[&rate=5.111605125490631E-4]:4.807295999454E-1)[&rate=5.111605125490631E-4]:5.808626076157E-3,43[&rate=5.111605125490631E-4]:4.865382260216E-1)[&rate=5.111605125490631E-4]:1.542232930567E-1,((49[&rate=5.111605125490631E-4]:3.682761096237E-1,50[&rate=5.111605125490631E-4]:3.682761096237E-1)[&rate=5.111605125490631E-4]:2.15029215686E-1,(51[&rate=5.111605125490631E-4]:4.168032590724E-1,(44[&rate=5.111605125490631E-4]:4.726184825676E-4,47[&rate=5.111605125490631E-4]:5.93709935682E-3)[&rate=5.111605125490631E-4]:4.381885640871E-1)[&rate=5.111605125490631E-4]:1.719665471116E-1)[&rate=5.111605125490631E-4]:2.466930852283E-2)[&rate=5.111605125490631E-4]:5.612573893019E-2,45[&rate=5.111605125490631E-4]:6.886905366971E-1)[&rate=5.111605125490631E-4]:1.288519546456E-1,((128[&rate=5.111605125490631E-4]:1.30388314136E0,(((60[&rate=5.111605125490631E-4]:6.424351728988E-2,(62[&rate=5.111605125490631E-4]:1.807099479986E-1,64[&rate=5.111605125490631E-4]:1.396140575876E-1)[&rate=5.111605125490631E-4]:7.5314391209E-2)[&rate=5.111605125490631E-4]:7.337480252069E-2,65[&rate=5.111605125490631E-4]:1.376183198106E-1)[&rate=5.111605125490631E-4]:3.104881441395E-1,(61[&rate=5.111605125490631E-4]:3.55179215809E-1,63[&rate=5.111605125490631E-4]:3.140833253979E-1)[&rate=5.111605125490631E-4]:2.847080700588E-1)[&rate=5.111605125490631E-4]:8.037218828892E-1)[&rate=5.111605125490631E-4]:1.962238495561E-2,((118[&rate=5.111605125490631E-4]:7.030869893699E-1,69[&rate=5.111605125490631E-4]:7.140458934795E-1)[&rate=5.111605125490631E-4]:8.262320717857E-2,(131[&rate=5.111605125490631E-4]:1.759197208049E-1,((132[&rate=5.111605125490631E-4]:4.177122981163E-2,129[&rate=5.111605125490631E-4]:3.903150378427E-2)[&rate=5.111605125490631E-4]:5.46970167078E-2,130[&rate=5.111605125490631E-4]:9.372852049207E-2)[&rate=5.111605125490631E-4]:7.945147428552E-2)[&rate=5.111605125490631E-4]:4.755439004009E-1)[&rate=5.111605125490631E-4]:6.775213571642E-1)[&rate=5.111605125490631E-4]:2.674331773188E-1)[&rate=5.111605125490631E-4]:9.657666363771E-2)[&rate=5.111605125490631E-4]:1.578002988001E-1)[&rate=5.111605125490631E-4]:2.438777239676E-1,(((147[&rate=5.111605125490631E-4]:7.01025294279E-1,16[&rate=5.111605125490631E-4]:2.729141171216E0)[&rate=5.111605125490631E-4]:1.028898896287E-1,((((146[&rate=5.111605125490631E-4]:6.675959784736E-1,(98[&rate=5.111605125490631E-4]:6.256718990949E-1,((((100[&rate=5.111605125490631E-4]:1.074748072841E-1,94[&rate=5.111605125490631E-4]:1.074748072841E-1)[&rate=5.111605125490631E-4]:2.133472524903E-1,95[&rate=5.111605125490631E-4]:4.055215133265E-1)[&rate=5.111605125490631E-4]:2.183863420357E-1,((((((142[&rate=5.111605125490631E-4]:5.063463330385E-1,(144[&rate=5.111605125490631E-4]:1.850666192428E-1,(141[&rate=5.111605125490631E-4]:1.720612017695E-1,145[&rate=5.111605125490631E-4]:1.748009277971E-1)[&rate=5.111605125490631E-4]:1.574514350064E-2)[&rate=5.111605125490631E-4]:3.158002617408E-1)[&rate=5.111605125490631E-4]:8.870053422549E-1,(102[&rate=5.111605125490631E-4]:1.022633828061E-1,((140[&rate=5.111605125490631E-4]:8.164488641069E-1,11[&rate=5.111605125490631E-4]:8.356269462986E-1)[&rate=5.111605125490631E-4]:1.131314588712E-1,(23[&rate=5.111605125490631E-4]:4.564767928108E-1,(25[&rate=5.111605125490631E-4]:3.874782017169E-1,20[&rate=5.111605125490631E-4]:3.683001195252E-1)[&rate=5.111605125490631E-4]:7.995749520354E-2)[&rate=5.111605125490631E-4]:5.772131192082E-1)[&rate=5.111605125490631E-4]:2.192584022937E-1)[&rate=5.111605125490631E-4]:4.451295002149E-2)[&rate=5.111605125490631E-4]:4.090010733728E-2,((24[&rate=5.111605125490631E-4]:1.082185379582E0,((21[&rate=5.111605125490631E-4]:9.164007548137E-1,28[&rate=5.111605125490631E-4]:9.410582890601E-1)[&rate=5.111605125490631E-4]:4.287665796401E-2,1[&rate=5.111605125490631E-4]:1.976335771612E-1)[&rate=5.111605125490631E-4]:1.037298846124E-1)[&rate=5.111605125490631E-4]:2.508403493133E-1,(((110[&rate=5.111605125490631E-4]:7.351819589244E-1,105[&rate=5.111605125490631E-4]:7.132641507053E-1)[&rate=5.111605125490631E-4]:1.284757299694E-1,(((30[&rate=5.111605125490631E-4]:4.678689771275E-1,4[&rate=5.111605125490631E-4]:2.952662374015E-1)[&rate=5.111605125490631E-4]:3.799661463815E-1,(113[&rate=5.111605125490631E-4]:6.788938127827E-1,(17[&rate=5.111605125490631E-4]:5.944584473802E-1,14[&rate=5.111605125490631E-4]:5.561022829965E-1)[&rate=5.111605125490631E-4]:1.227915297862E-1)[&rate=5.111605125490631E-4]:5.387281757551E-2)[&rate=5.111605125490631E-4]:1.658013830113E-2,(117[&rate=5.111605125490631E-4]:6.723838377681E-1,9[&rate=5.111605125490631E-4]:6.614249336585E-1)[&rate=5.111605125490631E-4]:7.970265691876E-2)[&rate=5.111605125490631E-4]:1.197903722892E-1)[&rate=5.111605125490631E-4]:1.704338434986E-1,((116[&rate=5.111605125490631E-4]:4.634442740258E-1,(((139[&rate=5.111605125490631E-4]:3.994548204165E-1,106[&rate=5.111605125490631E-4]:2.076739984987E-1)[&rate=5.111605125490631E-4]:2.893386075104E-2,(104[&rate=5.111605125490631E-4]:2.363162338793E-1,111[&rate=5.111605125490631E-4]:2.527545900437E-1)[&rate=5.111605125490631E-4]:2.916253704454E-4)[&rate=5.111605125490631E-4]:2.617586176635E-1,(148[&rate=5.111605125490631E-4]:2.640194547812E-1,143[&rate=5.111605125490631E-4]:2.612797287538E-1)[&rate=5.111605125490631E-4]:2.12429213913E-1)[&rate=5.111605125490631E-4]:2.535176971529E-2)[&rate=5.111605125490631E-4]:3.608354288461E-1,((((112[&rate=5.111605125490631E-4]:4.309776183452E-1,114[&rate=5.111605125490631E-4]:3.487858375233E-1)[&rate=5.111605125490631E-4]:2.045547272706E-1,109[&rate=5.111605125490631E-4]:6.327926195884E-1)[&rate=5.111605125490631E-4]:3.678142857309E-2,(107[&rate=5.111605125490631E-4]:2.618233704741E-1,108[&rate=5.111605125490631E-4]:2.590836444468E-1)[&rate=5.111605125490631E-4]:3.885725954956E-1)[&rate=5.111605125490631E-4]:1.003424709347E-1,(115[&rate=5.111605125490631E-4]:6.879340261384E-1,(19[&rate=5.111605125490631E-4]:6.535273734883E-1,13[&rate=5.111605125490631E-4]:6.151712091046E-1)[&rate=5.111605125490631E-4]:1.549545978557E-1)[&rate=5.111605125490631E-4]:2.530438163331E-3)[&rate=5.111605125490631E-4]:1.338152385701E-1)[&rate=5.111605125490631E-4]:1.330995007535E-1)[&rate=5.111605125490631E-4]:2.057835115711E-1)[&rate=5.111605125490631E-4]:1.629454688604E-2)[&rate=5.111605125490631E-4]:1.518421373511E-1,((((89[&rate=5.111605125490631E-4]:1.187714057897E-1,88[&rate=5.111605125490631E-4]:1.050727756526E-1)[&rate=5.111605125490631E-4]:4.751557268288E-1,(((83[&rate=5.111605125490631E-4]:9.652450068841E-2,(84[&rate=5.111605125490631E-4]:1.512654468324E-2,86[&rate=5.111605125490631E-4]:1.512654468324E-2)[&rate=5.111605125490631E-4]:8.139795600517E-2)[&rate=5.111605125490631E-4]:1.793633205384E-2,(85[&rate=5.111605125490631E-4]:1.04789577363E-1,93[&rate=5.111605125490631E-4]:1.184882075E-1)[&rate=5.111605125490631E-4]:9.671255379228E-3)[&rate=5.111605125490631E-4]:1.006822992951E-1,(87[&rate=5.111605125490631E-4]:2.002921670396E-1,((90[&rate=5.111605125490631E-4]:5.829349694264E-2,91[&rate=5.111605125490631E-4]:5.829349694264E-2)[&rate=5.111605125490631E-4]:2.740548575927E-2,92[&rate=5.111605125490631E-4]:8.569898270191E-2)[&rate=5.111605125490631E-4]:1.282918144747E-1)[&rate=5.111605125490631E-4]:1.485096499772E-2)[&rate=5.111605125490631E-4]:3.650853704441E-1)[&rate=5.111605125490631E-4]:5.428368478148E-1,((15[&rate=5.111605125490631E-4]:5.296390556915E-1,10[&rate=5.111605125490631E-4]:4.91282891308E-1)[&rate=5.111605125490631E-4]:5.847123378091E-2,6[&rate=5.111605125490631E-4]:5.333157689246E-1)[&rate=5.111605125490631E-4]:1.02078348495E-1)[&rate=5.111605125490631E-4]:3.047987399953E-1,(18[&rate=5.111605125490631E-4]:6.80087908248E-1,3[&rate=5.111605125490631E-4]:5.650194150974E-1)[&rate=5.111605125490631E-4]:3.23118647797E-1)[&rate=5.111605125490631E-4]:4.486407885941E-1)[&rate=5.111605125490631E-4]:9.081525003068E-1,101[&rate=5.111605125490631E-4]:1.242191625768E0)[&rate=5.111605125490631E-4]:1.969262363506E-1,96[&rate=5.111605125490631E-4]:5.807078014853E-1)[&rate=5.111605125490631E-4]:1.860988994257E-2)[&rate=5.111605125490631E-4]:5.155528464416E-3,99[&rate=5.111605125490631E-4]:6.399923455751E-1)[&rate=5.111605125490631E-4]:7.537477017031E-3)[&rate=5.111605125490631E-4]:5.012080069002E-2)[&rate=5.111605125490631E-4]:5.347653992283E-2,40[&rate=5.111605125490631E-4]:6.008539391615E-1)[&rate=5.111605125490631E-4]:3.690141232723E-2,(((22[&rate=5.111605125490631E-4]:5.15525062463E-1,27[&rate=5.111605125490631E-4]:5.319634186274E-1)[&rate=5.111605125490631E-4]:2.882181723698E-1,(31[&rate=5.111605125490631E-4]:8.496932027827E-1,2[&rate=5.111605125490631E-4]:6.222959425086E-1)[&rate=5.111605125490631E-4]:8.844552598188E-3)[&rate=5.111605125490631E-4]:2.497307222901E-1,(26[&rate=5.111605125490631E-4]:5.297861997489E-1,(7[&rate=5.111605125490631E-4]:3.185540330178E-1,8[&rate=5.111605125490631E-4]:3.185540330178E-1)[&rate=5.111605125490631E-4]:1.043828516625E-1)[&rate=5.111605125490631E-4]:5.346466614837E-1)[&rate=5.111605125490631E-4]:1.713609936921E0)[&rate=5.111605125490631E-4]:6.164462825879E-2,(39[&rate=5.111605125490631E-4]:2.712209580072E-1,97[&rate=5.111605125490631E-4]:2.00182706641E-1)[&rate=5.111605125490631E-4]:4.281790217403E-1)[&rate=5.111605125490631E-4]:4.713815497985E-2)[&rate=5.111605125490631E-4]:5.568055408956E-2,38[&rate=5.111605125490631E-4]:7.339126778879E-1)[&rate=5.111605125490631E-4]:4.288790353795E-1)[&rate=5.111605125490631E-4]:3.057734975224E-1,34[&rate=5.111605125490631E-4]:3.186065644193E-3)[&rate=5.111605125490631E-4]:1.982081478246E-3)[&rate=5.111605125490631E-4]:4.479179167449E-2,33[&rate=5.111605125490631E-4]:3.352158263256E-2)[&rate=5.111605125490631E-4]:1.178548670673E-1);
tree STATE_89910000 [&joint=-20970.721946554477,lnP=-20970.721946554477] = [&R] (((((67[&rate=5.684832371085763E-4]:5.285329431842E-1,((123[&rate=5.684832371085763E-4]:9.85935234206E-2,124[&rate=5.684832371085763E-4]:9.586128298348E-2)[&rate=5.684832371085763E-4]:4.840326672303E-1,122[&rate=5.684832371085763E-4]:5.826261906509E-1)[&rate=5.684832371085763E-4]:4.47179302874E-1)[&rate=5.684832371085763E-4]:9.168577061791E-2,(((119[&rate=5.684832371085763E-4]:1.692862524537E0,126[&rate=5.684832371085763E-4]:9.071600018928E-1)[&rate=5.684832371085763E-4]:6.607729915079E-2,(120[&rate=5.684832371085763E-4]:1.015292940048E0,(135[&rate=5.684832371085763E-4]:5.409035189695E-1,(138[&rate=5.684832371085763E-4]:1.655138071269E-1,136[&rate=5.684832371085763E-4]:3.400695781167E-2)[&rate=5.684832371085763E-4]:5.753897118427E-1)[&rate=5.684832371085763E-4]:2.223346265581E-1)[&rate=5.684832371085763E-4]:6.477564726803E-1)[&rate=5.684832371085763E-4]:3.377477281236E-1,66[&rate=5.684832371085763E-4]:6.381083948215E-2)[&rate=5.684832371085763E-4]:5.5640787432E-1)[&rate=5.684832371085763E-4]:1.84790464585E-1,(((53[&rate=5.684832371085763E-4]:7.108579652776E-1,((((((71[&rate=5.684832371085763E-4]:1.323884307645E-1,73[&rate=5.684832371085763E-4]:2.008815814493E-1)[&rate=5.684832371085763E-4]:3.549855601343E-1,77[&rate=5.684832371085763E-4]:5.503876895289E-1)[&rate=5.684832371085763E-4]:1.053221843136E-1,(81[&rate=5.684832371085763E-4]:2.237981021989E-1,80[&rate=5.684832371085763E-4]:2.237981021989E-1)[&rate=5.684832371085763E-4]:3.880761552052E-1)[&rate=5.684832371085763E-4]:1.547133708267E-2,((79[&rate=5.684832371085763E-4]:2.703098436832E-1,(72[&rate=5.684832371085763E-4]:5.036403616256E-2,78[&rate=5.684832371085763E-4]:7.228184438188E-2)[&rate=5.684832371085763E-4]:1.980279993013E-1)[&rate=5.684832371085763E-4]:5.497952496491E-3,82[&rate=5.684832371085763E-4]:2.840269742618E-1)[&rate=5.684832371085763E-4]:3.597569763894E-1)[&rate=5.684832371085763E-4]:1.152582375497E-1,((70[&rate=5.684832371085763E-4]:3.76397473795E-1,(74[&rate=5.684832371085763E-4]:4.022036687897E-1,76[&rate=5.684832371085763E-4]:4.022036687897E-1)[&rate=5.684832371085763E-4]:1.254996938878E-2)[&rate=5.684832371085763E-4]:9.843523414193E-2,75[&rate=5.684832371085763E-4]:5.131888723204E-1)[&rate=5.684832371085763E-4]:2.787300282091E-1)[&rate=5.684832371085763E-4]:6.552852504579E-1,(((103[&rate=5.684832371085763E-4]:7.426534383648E-1,((12[&rate=5.684832371085763E-4]:3.544122624023E-1,5[&rate=5.684832371085763E-4]:3.160560980188E-1)[&rate=5.684832371085763E-4]:2.014263962372E-1,29[&rate=5.684832371085763E-4]:6.62687973708E-1)[&rate=5.684832371085763E-4]:3.128421769855E-1)[&rate=5.684832371085763E-4]:1.448755011181E0,(133[&rate=5.684832371085763E-4]:8.697567538428E-1,(137[&rate=5.684832371085763E-4]:3.858183903489E-1,134[&rate=5.684832371085763E-4]:3.145855136367E-1)[&rate=5.684832371085763E-4]:5.25034253905E-1)[&rate=5.684832371085763E-4]:4.312407367993E-1)[&rate=5.684832371085763E-4]:1.05148093525E-1,52[&rate=5.684832371085763E-4]:6.322628085103E-1)[&rate=5.684832371085763E-4]:7.667500517642E-2)[&rate=5.684832371085763E-4]:1.01168729022E-2)[&rate=5.684832371085763E-4]:4.463015998259E-1,125[&rate=5.684832371085763E-4]:9.467770514423E-1)[&rate=5.684832371085763E-4]:3.497078204404E-1,(((((37[&rate=5.684832371085763E-4]:3.226373161181E-1,(55[&rate=5.684832371085763E-4]:2.345136972899E-1,56[&rate=5.684832371085763E-4]:2.345136972899E-1)[&rate=5.684832371085763E-4]:4.167553139638E-2)[&rate=5.684832371085763E-4]:9.013309844732E-3,(54[&rate=5.684832371085763E-4]:1.145990131587E-1,58[&rate=5.684832371085763E-4]:1.71976062339E-1)[&rate=5.684832371085763E-4]:1.405488805636E-1)[&rate=5.684832371085763E-4]:5.828810230412E-2,57[&rate=5.684832371085763E-4]:3.544196025838E-1)[&rate=5.684832371085763E-4]:8.56541342466E-2,59[&rate=5.684832371085763E-4]:4.373414963933E-1)[&rate=5.684832371085763E-4]:1.433055360494E-1,68[&rate=5.684832371085763E-4]:5.314667045738E-1)[&rate=5.684832371085763E-4]:5.983515006421E-1)[&rate=5.684832371085763E-4]:2.229116109435E-1)[&rate=5.684832371085763E-4]:1.187570005743E-1,(32[&rate=5.684832371085763E-4]:3.621086998711E-2,(34[&rate=5.684832371085763E-4]:1.522938386291E-2,((127[&rate=5.684832371085763E-4]:2.859180332936E0,((36[&rate=5.684832371085763E-4]:1.75255849416E-1,(35[&rate=5.684832371085763E-4]:2.649323768399E-2,121[&rate=5.684832371085763E-4]:2.152520634944E0)[&rate=5.684832371085763E-4]:1.021872692663E-1)[&rate=5.684832371085763E-4]:1.535447863078E-1,((((65[&rate=5.684832371085763E-4]:8.479344403361E-2,(62[&rate=5.684832371085763E-4]:2.077656530715E-1,(64[&rate=5.684832371085763E-4]:1.612379593897E-1,60[&rate=5.684832371085763E-4]:1.055302788304E-2)[&rate=5.684832371085763E-4]:5.431803270741E-3)[&rate=5.684832371085763E-4]:6.880861287983E-2)[&rate=5.684832371085763E-4]:3.226034286386E-1,(61[&rate=5.684832371085763E-4]:1.139990174175E-1,63[&rate=5.684832371085763E-4]:7.290312700642E-2)[&rate=5.684832371085763E-4]:4.851786771725E-1)[&rate=5.684832371085763E-4]:9.798677273626E-1,(((118[&rate=5.684832371085763E-4]:6.641246894154E-1,69[&rate=5.684832371085763E-4]:6.750835935251E-1)[&rate=5.684832371085763E-4]:1.331442766416E-1,(132[&rate=5.684832371085763E-4]:2.747217857371E-1,(129[&rate=5.684832371085763E-4]:1.501585882283E-1,(130[&rate=5.684832371085763E-4]:1.377693299079E-1,131[&rate=5.684832371085763E-4]:1.405090559353E-1)[&rate=5.684832371085763E-4]:1.23892583204E-2)[&rate=5.684832371085763E-4]:1.218234714814E-1)[&rate=5.684832371085763E-4]:3.883006049773E-1)[&rate=5.684832371085763E-4]:5.933004373903E-1,128[&rate=5.684832371085763E-4]:1.25084337605E0)[&rate=5.684832371085763E-4]:1.884760185053E-1)[&rate=5.684832371085763E-4]:1.784755939606E-1,(((49[&rate=5.684832371085763E-4]:4.84635800066E-1,50[&rate=5.684832371085763E-4]:4.84635800066E-1)[&rate=5.684832371085763E-4]:4.208906629275E-2,(((51[&rate=5.684832371085763E-4]:4.710383783105E-1,44[&rate=5.684832371085763E-4]:4.928963018077E-1)[&rate=5.684832371085763E-4]:3.932359766956E-2,((46[&rate=5.684832371085763E-4]:4.566237490771E-1,43[&rate=5.684832371085763E-4]:4.566237490771E-1)[&rate=5.684832371085763E-4]:1.477433859497E-2,((48[&rate=5.684832371085763E-4]:1.771587762725E-1,42[&rate=5.684832371085763E-4]:1.389074101522E-1)[&rate=5.684832371085763E-4]:2.601838237883E-1,41[&rate=5.684832371085763E-4]:3.936267530663E-1)[&rate=5.684832371085763E-4]:2.312652586278E-2)[&rate=5.684832371085763E-4]:6.628629267946E-2)[&rate=5.684832371085763E-4]:8.133755209438E-3,47[&rate=5.684832371085763E-4]:5.45818135561E-1)[&rate=5.684832371085763E-4]:1.369361604356E-2)[&rate=5.684832371085763E-4]:6.024165274962E-2,45[&rate=5.684832371085763E-4]:6.115566830428E-1)[&rate=5.684832371085763E-4]:2.328420931818E-1)[&rate=5.684832371085763E-4]:1.931974280298E-1)[&rate=5.684832371085763E-4]:9.83175200638E-3)[&rate=5.684832371085763E-4]:3.281959206905E-1,(((((16[&rate=5.684832371085763E-4]:2.544069691317E0,(((22[&rate=5.684832371085763E-4]:5.410319526317E-1,27[&rate=5.684832371085763E-4]:5.574703087961E-1)[&rate=5.684832371085763E-4]:3.706525044031E-1,(31[&rate=5.684832371085763E-4]:7.580924565278E-1,(26[&rate=5.684832371085763E-4]:6.46615061951E-1,(7[&rate=5.684832371085763E-4]:2.220488320362E-1,8[&rate=5.684832371085763E-4]:2.220488320362E-1)[&rate=5.684832371085763E-4]:3.177169148463E-1)[&rate=5.684832371085763E-4]:6.764177813839E-2)[&rate=5.684832371085763E-4]:2.083865210551E-1)[&rate=5.684832371085763E-4]:1.404087979481E-1,2[&rate=5.684832371085763E-4]:8.794905152569E-1)[&rate=5.684832371085763E-4]:1.535812052772E0)[&rate=5.684832371085763E-4]:3.491761307106E-2,147[&rate=5.684832371085763E-4]:5.50871427451E-1)[&rate=5.684832371085763E-4]:8.939740785175E-2,((97[&rate=5.684832371085763E-4]:4.745178473337E-1,98[&rate=5.684832371085763E-4]:6.739713992462E-1)[&rate=5.684832371085763E-4]:1.47430222157E-2,((96[&rate=5.684832371085763E-4]:4.646271482468E-1,99[&rate=5.684832371085763E-4]:5.001462739297E-1)[&rate=5.684832371085763E-4]:1.909104123585E-1,((100[&rate=5.684832371085763E-4]:2.405179973639E-1,94[&rate=5.684832371085763E-4]:2.405179973639E-1)[&rate=5.684832371085763E-4]:1.520993043878E-1,95[&rate=5.684832371085763E-4]:4.773167553038E-1)[&rate=5.684832371085763E-4]:2.028109692359E-1)[&rate=5.684832371085763E-4]:1.951565867099E-2)[&rate=5.684832371085763E-4]:2.259266520681E-2)[&rate=5.684832371085763E-4]:2.128080085289E-4,((((((((((23[&rate=5.684832371085763E-4]:7.611625788027E-1,(25[&rate=5.684832371085763E-4]:6.489101113826E-1,20[&rate=5.684832371085763E-4]:6.297320291908E-1)[&rate=5.684832371085763E-4]:1.232113715298E-1)[&rate=5.684832371085763E-4]:2.428476337038E-1,(11[&rate=5.684832371085763E-4]:8.876798638871E-1,140[&rate=5.684832371085763E-4]:8.685017816954E-1)[&rate=5.684832371085763E-4]:3.13988417702E-2)[&rate=5.684832371085763E-4]:2.621155515921E-1,102[&rate=5.684832371085763E-4]:1.154408325919E-1)[&rate=5.684832371085763E-4]:7.313590417293E-2,(24[&rate=5.684832371085763E-4]:1.003548425919E0,((21[&rate=5.684832371085763E-4]:6.68754955596E-1,28[&rate=5.684832371085763E-4]:6.934124898424E-1)[&rate=5.684832371085763E-4]:2.065172029651E-1,1[&rate=5.684832371085763E-4]:1.136283229446E-1)[&rate=5.684832371085763E-4]:1.090981851659E-1)[&rate=5.684832371085763E-4]:3.466721464625E-1)[&rate=5.684832371085763E-4]:1.264567353821E-1,(142[&rate=5.684832371085763E-4]:5.311478704852E-1,(144[&rate=5.684832371085763E-4]:1.836982875497E-1,(145[&rate=5.684832371085763E-4]:1.554452975966E-1,141[&rate=5.684832371085763E-4]:1.52705571569E-1)[&rate=5.684832371085763E-4]:3.373244200807E-2)[&rate=5.684832371085763E-4]:3.419701308805E-1)[&rate=5.684832371085763E-4]:1.030460944128E0)[&rate=5.684832371085763E-4]:1.420889390018E-2,(((((17[&rate=5.684832371085763E-4]:5.452622734743E-1,14[&rate=5.684832371085763E-4]:5.069061090907E-1)[&rate=5.684832371085763E-4]:3.014592049649E-1,113[&rate=5.684832371085763E-4]:8.083653140556E-1)[&rate=5.684832371085763E-4]:1.041687939289E-1,((9[&rate=5.684832371085763E-4]:5.532156059515E-1,117[&rate=5.684832371085763E-4]:5.641745100612E-1)[&rate=5.684832371085763E-4]:2.400196963081E-2,(30[&rate=5.684832371085763E-4]:4.120220820204E-1,4[&rate=5.684832371085763E-4]:2.394193422944E-1)[&rate=5.684832371085763E-4]:2.884831647949E-1)[&rate=5.684832371085763E-4]:3.270973543201E-1)[&rate=5.684832371085763E-4]:1.610080189547E-3,(105[&rate=5.684832371085763E-4]:5.906810020417E-1,110[&rate=5.684832371085763E-4]:6.125988102608E-1)[&rate=5.684832371085763E-4]:2.960659258585E-1)[&rate=5.684832371085763E-4]:2.400091576221E-1,(((((139[&rate=5.684832371085763E-4]:3.791342143767E-1,111[&rate=5.684832371085763E-4]:2.037917486233E-1)[&rate=5.684832371085763E-4]:1.055919847265E-1,(106[&rate=5.684832371085763E-4]:8.185026704715E-2,104[&rate=5.684832371085763E-4]:8.185026704715E-2)[&rate=5.684832371085763E-4]:2.110951101383E-1)[&rate=5.684832371085763E-4]:4.99074693917E-1,(148[&rate=5.684832371085763E-4]:2.997495120375E-1,143[&rate=5.684832371085763E-4]:2.970097860102E-1)[&rate=5.684832371085763E-4]:4.703527508459E-1)[&rate=5.684832371085763E-4]:9.267633493355E-2,116[&rate=5.684832371085763E-4]:8.244224334333E-1)[&rate=5.684832371085763E-4]:2.754022235358E-2,((((109[&rate=5.684832371085763E-4]:3.962392727334E-1,(107[&rate=5.684832371085763E-4]:3.133926027776E-1,(114[&rate=5.684832371085763E-4]:1.516347023393E-1,112[&rate=5.684832371085763E-4]:2.338264831611E-1)[&rate=5.684832371085763E-4]:1.014839278356E-1)[&rate=5.684832371085763E-4]:6.3668587764E-2)[&rate=5.684832371085763E-4]:1.779592258838E-1,108[&rate=5.684832371085763E-4]:5.522806903981E-1)[&rate=5.684832371085763E-4]:8.465561270623E-2,(19[&rate=5.684832371085763E-4]:4.82922840092E-1,13[&rate=5.684832371085763E-4]:4.445666757083E-1)[&rate=5.684832371085763E-4]:2.170271616424E-1)[&rate=5.684832371085763E-4]:1.472224959135E-1,115[&rate=5.684832371085763E-4]:7.266245524424E-1)[&rate=5.684832371085763E-4]:1.253381033445E-1)[&rate=5.684832371085763E-4]:2.199989091875E-1)[&rate=5.684832371085763E-4]:2.490616229905E-1)[&rate=5.684832371085763E-4]:1.302791299417E-1,(((18[&rate=5.684832371085763E-4]:5.944503974204E-1,(15[&rate=5.684832371085763E-4]:2.059112410238E-1,10[&rate=5.684832371085763E-4]:1.675550766403E-1)[&rate=5.684832371085763E-4]:3.803199783143E-1)[&rate=5.684832371085763E-4]:2.464107887004E-1,6[&rate=5.684832371085763E-4]:7.778474874907E-1)[&rate=5.684832371085763E-4]:2.050565024761E-1,(3[&rate=5.684832371085763E-4]:7.711556597833E-1,((87[&rate=5.684832371085763E-4]:2.850037974443E-1,((((84[&rate=5.684832371085763E-4]:1.617433468802E-1,85[&rate=5.684832371085763E-4]:1.617433468802E-1)[&rate=5.684832371085763E-4]:5.120821618735E-3,83[&rate=5.684832371085763E-4]:1.66864168499E-1)[&rate=5.684832371085763E-4]:3.360200182663E-2,(93[&rate=5.684832371085763E-4]:1.437712077369E-1,86[&rate=5.684832371085763E-4]:1.300725775998E-1)[&rate=5.684832371085763E-4]:7.039359272574E-2)[&rate=5.684832371085763E-4]:6.660488613509E-2,((90[&rate=5.684832371085763E-4]:1.716053867129E-1,91[&rate=5.684832371085763E-4]:1.716053867129E-1)[&rate=5.684832371085763E-4]:8.19305965907E-2,92[&rate=5.684832371085763E-4]:2.535359833035E-1)[&rate=5.684832371085763E-4]:2.723370329413E-2)[&rate=5.684832371085763E-4]:1.793274098366E-2)[&rate=5.684832371085763E-4]:2.137316113415E-2,(89[&rate=5.684832371085763E-4]:1.519352200373E-1,88[&rate=5.684832371085763E-4]:1.382365899003E-1)[&rate=5.684832371085763E-4]:1.681403686782E-1)[&rate=5.684832371085763E-4]:1.004504728602E0)[&rate=5.684832371085763E-4]:1.59693535663E-1)[&rate=5.684832371085763E-4]:5.259325745152E-1)[&rate=5.684832371085763E-4]:5.780373128457E-1,101[&rate=5.684832371085763E-4]:1.03207935678E0)[&rate=5.684832371085763E-4]:3.987346238405E-1,39[&rate=5.684832371085763E-4]:4.576498216263E-1)[&rate=5.684832371085763E-4]:1.113199985163E-1,(40[&rate=5.684832371085763E-4]:4.555700815892E-1,146[&rate=5.684832371085763E-4]:5.757886608241E-1)[&rate=5.684832371085763E-4]:1.133997385534E-1)[&rate=5.684832371085763E-4]:1.413477398841E-2)[&rate=5.684832371085763E-4]:1.715768430418E-1,38[&rate=5.684832371085763E-4]:6.863754262437E-1)[&rate=5.684832371085763E-4]:5.362429862268E-1)[&rate=5.684832371085763E-4]:2.57990116538E-1)[&rate=5.684832371085763E-4]:4.289929434329E-2)[&rate=5.684832371085763E-4]:2.623802125141E-3)[&rate=5.684832371085763E-4]:2.018481395073E-2,33[&rate=5.684832371085763E-4]:6.44989381177E-2);
tree STATE_90000000 [&joint=-20954.39584163495,lnP=-20954.39584163495] = [&R] (((32[&rate=6.15439191952774E-4]:3.374702171162E-3,33[&rate=6.15439191952774E-4]:8.854154225877E-3)[&rate=6.15439191952774E-4]:3.265581855178E-3,34[&rate=6.15439191952774E-4]:2.855809224543E-2)[&rate=6.15439191952774E-4]:2.948126276152E-2,(((((53[&rate=6.15439191952774E-4]:7.363443508827E-1,((((77[&rate=6.15439191952774E-4]:3.329921920377E-1,73[&rate=6.15439191952774E-4]:3.384716440924E-1)[&rate=6.15439191952774E-4]:4.069523746327E-1,(((79[&rate=6.15439191952774E-4]:1.783902945651E-1,(71[&rate=6.15439191952774E-4]:9.013312561626E-2,(78[&rate=6.15439191952774E-4]:7.962971459927E-2,72[&rate=6.15439191952774E-4]:5.771190637996E-2)[&rate=6.15439191952774E-4]:3.790067129102E-2)[&rate=6.15439191952774E-4]:6.085990867482E-2)[&rate=6.15439191952774E-4]:2.588993620613E-1,82[&rate=6.15439191952774E-4]:4.455088347085E-1)[&rate=6.15439191952774E-4]:2.232917822553E-1,(81[&rate=6.15439191952774E-4]:9.808153207492E-2,80[&rate=6.15439191952774E-4]:9.808153207492E-2)[&rate=6.15439191952774E-4]:5.542807287245E-1)[&rate=6.15439191952774E-4]:4.374668943255E-2)[&rate=6.15439191952774E-4]:1.052035389166E-1,(75[&rate=6.15439191952774E-4]:7.759573971239E-1,(70[&rate=6.15439191952774E-4]:5.916965728915E-1,(76[&rate=6.15439191952774E-4]:6.022015231162E-1,74[&rate=6.15439191952774E-4]:6.022015231162E-1)[&rate=6.15439191952774E-4]:2.785121415874E-2)[&rate=6.15439191952774E-4]:1.459046598489E-1)[&rate=6.15439191952774E-4]:7.467016051789E-2)[&rate=6.15439191952774E-4]:5.687020105956E-1,(((103[&rate=6.15439191952774E-4]:6.200660631227E-1,((12[&rate=6.15439191952774E-4]:9.309647992654E-2,5[&rate=6.15439191952774E-4]:5.474031554308E-2)[&rate=6.15439191952774E-4]:3.238367957932E-1,29[&rate=6.15439191952774E-4]:5.237825907883E-1)[&rate=6.15439191952774E-4]:3.291601846632E-1)[&rate=6.15439191952774E-4]:1.660755433997E0,52[&rate=6.15439191952774E-4]:6.165277625586E-1)[&rate=6.15439191952774E-4]:8.540420990037E-4,(133[&rate=6.15439191952774E-4]:7.147956307774E-1,(137[&rate=6.15439191952774E-4]:4.087906620356E-1,134[&rate=6.15439191952774E-4]:3.375577853234E-1)[&rate=6.15439191952774E-4]:3.471008591528E-1)[&rate=6.15439191952774E-4]:6.76468949537E-1)[&rate=6.15439191952774E-4]:6.3681426279E-2)[&rate=6.15439191952774E-4]:6.347784125753E-2)[&rate=6.15439191952774E-4]:4.893017267532E-1,125[&rate=6.15439191952774E-4]:1.015263563975E0)[&rate=6.15439191952774E-4]:1.800793905952E-1,((((58[&rate=6.15439191952774E-4]:2.764233466839E-1,(57[&rate=6.15439191952774E-4]:2.299873851096E-1,(54[&rate=6.15439191952774E-4]:1.792831195461E-1,37[&rate=6.15439191952774E-4]:2.557858517865E-1)[&rate=6.15439191952774E-4]:9.720659006195E-3)[&rate=6.15439191952774E-4]:3.004251895131E-2)[&rate=6.15439191952774E-4]:2.479151905467E-3,(56[&rate=6.15439191952774E-4]:1.704360870284E-1,55[&rate=6.15439191952774E-4]:1.704360870284E-1)[&rate=6.15439191952774E-4]:8.114400718924E-2)[&rate=6.15439191952774E-4]:1.764681752999E-2,59[&rate=6.15439191952774E-4]:2.774236330593E-1)[&rate=6.15439191952774E-4]:3.605446575481E-1,68[&rate=6.15439191952774E-4]:5.887879627384E-1)[&rate=6.15439191952774E-4]:4.398883251648E-1)[&rate=6.15439191952774E-4]:3.175166500906E-1,(((119[&rate=6.15439191952774E-4]:1.893762074554E0,(126[&rate=6.15439191952774E-4]:8.863621518789E-1,(120[&rate=6.15439191952774E-4]:1.167139071861E0,(135[&rate=6.15439191952774E-4]:6.963211015607E-1,(138[&rate=6.15439191952774E-4]:2.043443261931E-1,136[&rate=6.15439191952774E-4]:7.283747687791E-2)[&rate=6.15439191952774E-4]:6.919767753676E-1)[&rate=6.15439191952774E-4]:2.187631757797E-1)[&rate=6.15439191952774E-4]:4.090351917029E-1)[&rate=6.15439191952774E-4]:2.216974000312E-1)[&rate=6.15439191952774E-4]:3.406393933165E-1,66[&rate=6.15439191952774E-4]:2.015247555416E-1)[&rate=6.15439191952774E-4]:1.864505929821E-1,(67[&rate=6.15439191952774E-4]:3.044172396312E-1,((122[&rate=6.15439191952774E-4]:2.435588649609E-1,123[&rate=6.15439191952774E-4]:2.435588649609E-1)[&rate=6.15439191952774E-4]:2.166250809536E-2,124[&rate=6.15439191952774E-4]:2.624891326192E-1)[&rate=6.15439191952774E-4]:5.404684169156E-1)[&rate=6.15439191952774E-4]:8.355810889244E-2)[&rate=6.15439191952774E-4]:4.10496951698E-1)[&rate=6.15439191952774E-4]:8.11707264647E-2,((121[&rate=6.15439191952774E-4]:2.822616382403E0,((((128[&rate=6.15439191952774E-4]:1.264024699543E0,((118[&rate=6.15439191952774E-4]:6.954858615157E-1,((129[&rate=6.15439191952774E-4]:7.988292339009E-2,132[&rate=6.15439191952774E-4]:8.262264941744E-2)[&rate=6.15439191952774E-4]:8.081127235761E-3,(130[&rate=6.15439191952774E-4]:5.316577706189E-2,131[&rate=6.15439191952774E-4]:5.590550308925E-2)[&rate=6.15439191952774E-4]:3.479827356396E-2)[&rate=6.15439191952774E-4]:4.705355095199E-1)[&rate=6.15439191952774E-4]:1.749589999253E-2,69[&rate=6.15439191952774E-4]:7.239406656179E-1)[&rate=6.15439191952774E-4]:6.907689654322E-1)[&rate=6.15439191952774E-4]:3.40705276723E-2,(((65[&rate=6.15439191952774E-4]:1.418949285877E-1,62[&rate=6.15439191952774E-4]:3.336757505055E-1)[&rate=6.15439191952774E-4]:6.168412879215E-3,(60[&rate=6.15439191952774E-4]:3.67667560178E-3,64[&rate=6.15439191952774E-4]:1.543616071085E-1)[&rate=6.15439191952774E-4]:1.443866658652E-1)[&rate=6.15439191952774E-4]:2.787869436208E-1,(61[&rate=6.15439191952774E-4]:2.140583599515E-1,63[&rate=6.15439191952774E-4]:1.729624695405E-1)[&rate=6.15439191952774E-4]:4.045727470539E-1)[&rate=6.15439191952774E-4]:8.191901476073E-1)[&rate=6.15439191952774E-4]:2.62203623998E-1,((49[&rate=6.15439191952774E-4]:3.687076900662E-1,50[&rate=6.15439191952774E-4]:3.687076900662E-1)[&rate=6.15439191952774E-4]:1.661695302122E-1,(((51[&rate=6.15439191952774E-4]:3.484975880303E-1,44[&rate=6.15439191952774E-4]:3.703555115276E-1)[&rate=6.15439191952774E-4]:1.740994216618E-1,((48[&rate=6.15439191952774E-4]:3.581648000363E-1,(41[&rate=6.15439191952774E-4]:2.309166799804E-1,42[&rate=6.15439191952774E-4]:2.363811608547E-1)[&rate=6.15439191952774E-4]:8.353227306144E-2)[&rate=6.15439191952774E-4]:2.523277191669E-2,(46[&rate=6.15439191952774E-4]:3.827834360781E-1,43[&rate=6.15439191952774E-4]:3.827834360781E-1)[&rate=6.15439191952774E-4]:1.154309762337E-2)[&rate=6.15439191952774E-4]:1.555928803621E-1)[&rate=6.15439191952774E-4]:1.176186285834E-2,(45[&rate=6.15439191952774E-4]:4.749026830851E-1,47[&rate=6.15439191952774E-4]:4.830994043965E-1)[&rate=6.15439191952774E-4]:7.858187252544E-2)[&rate=6.15439191952774E-4]:5.982828602175E-3)[&rate=6.15439191952774E-4]:2.274352547094E-1)[&rate=6.15439191952774E-4]:5.194869544588E-2,((127[&rate=6.15439191952774E-4]:2.588763739422E0,35[&rate=6.15439191952774E-4]:2.164045175111E-2)[&rate=6.15439191952774E-4]:1.420309364553E-2,36[&rate=6.15439191952774E-4]:8.24188878624E-2)[&rate=6.15439191952774E-4]:4.763687797504E-2)[&rate=6.15439191952774E-4]:6.131085617708E-1)[&rate=6.15439191952774E-4]:4.5870685612E-2,(((146[&rate=6.15439191952774E-4]:8.609859370872E-1,40[&rate=6.15439191952774E-4]:7.407673578523E-1)[&rate=6.15439191952774E-4]:8.169105526871E-2,((((((31[&rate=6.15439191952774E-4]:7.768114275542E-1,((7[&rate=6.15439191952774E-4]:2.037724804354E-1,8[&rate=6.15439191952774E-4]:2.037724804354E-1)[&rate=6.15439191952774E-4]:2.383736627512E-1,26[&rate=6.15439191952774E-4]:5.489954582551E-1)[&rate=6.15439191952774E-4]:1.839803528607E-1)[&rate=6.15439191952774E-4]:1.308017944904E-2,(22[&rate=6.15439191952774E-4]:3.717910631969E-1,27[&rate=6.15439191952774E-4]:3.882294193613E-1)[&rate=6.15439191952774E-4]:3.633060232582E-1)[&rate=6.15439191952774E-4]:2.698920048505E-1,2[&rate=6.15439191952774E-4]:8.323863515797E-1)[&rate=6.15439191952774E-4]:1.446682821723E0,97[&rate=6.15439191952774E-4]:2.513051191067E-1)[&rate=6.15439191952774E-4]:3.613751619564E-1,((((((((((102[&rate=6.15439191952774E-4]:9.951798433749E-2,(24[&rate=6.15439191952774E-4]:9.301155353813E-1,(1[&rate=6.15439191952774E-4]:7.150485126848E-2,(28[&rate=6.15439191952774E-4]:2.635912756223E-1,21[&rate=6.15439191952774E-4]:2.389337413759E-1)[&rate=6.15439191952774E-4]:5.942149455091E-1)[&rate=6.15439191952774E-4]:7.778876630456E-2)[&rate=6.15439191952774E-4]:3.310462845726E-1)[&rate=6.15439191952774E-4]:3.756317516404E-3,((23[&rate=6.15439191952774E-4]:7.934979441925E-1,(25[&rate=6.15439191952774E-4]:3.992927517286E-1,20[&rate=6.15439191952774E-4]:3.801146695369E-1)[&rate=6.15439191952774E-4]:4.051640965736E-1)[&rate=6.15439191952774E-4]:1.092420730299E-2,(140[&rate=6.15439191952774E-4]:5.774886614325E-1,11[&rate=6.15439191952774E-4]:5.966667436243E-1)[&rate=6.15439191952774E-4]:1.228239010221E-1)[&rate=6.15439191952774E-4]:4.495370818651E-1)[&rate=6.15439191952774E-4]:5.040074154696E-2,(((110[&rate=6.15439191952774E-4]:7.305707207096E-1,(105[&rate=6.15439191952774E-4]:3.156847805141E-1,117[&rate=6.15439191952774E-4]:3.458217668155E-1)[&rate=6.15439191952774E-4]:3.929681319764E-1)[&rate=6.15439191952774E-4]:6.691061347155E-2,((30[&rate=6.15439191952774E-4]:3.929415754553E-1,4[&rate=6.15439191952774E-4]:2.203388357293E-1)[&rate=6.15439191952774E-4]:4.543069550975E-1,((9[&rate=6.15439191952774E-4]:6.497763468181E-1,(17[&rate=6.15439191952774E-4]:3.836823327478E-1,14[&rate=6.15439191952774E-4]:3.453261683641E-1)[&rate=6.15439191952774E-4]:3.126693565361E-1)[&rate=6.15439191952774E-4]:7.379684513233E-2,113[&rate=6.15439191952774E-4]:7.317923700326E-1)[&rate=6.15439191952774E-4]:3.876673694259E-4)[&rate=6.15439191952774E-4]:7.078074883393E-2)[&rate=6.15439191952774E-4]:1.464915620671E-1,(((148[&rate=6.15439191952774E-4]:3.584420979323E-1,143[&rate=6.15439191952774E-4]:3.557023719049E-1)[&rate=6.15439191952774E-4]:2.969873853345E-1,(((139[&rate=6.15439191952774E-4]:2.996111548625E-1,(111[&rate=6.15439191952774E-4]:1.055968647149E-1,106[&rate=6.15439191952774E-4]:8.915850855048E-2)[&rate=6.15439191952774E-4]:1.867182439429E-2)[&rate=6.15439191952774E-4]:7.639019625071E-2,104[&rate=6.15439191952774E-4]:1.842205291955E-1)[&rate=6.15439191952774E-4]:2.346465746732E-1,116[&rate=6.15439191952774E-4]:3.585931312659E-1)[&rate=6.15439191952774E-4]:2.584801876172E-1)[&rate=6.15439191952774E-4]:7.99622900809E-2,((((108[&rate=6.15439191952774E-4]:2.569132975327E-1,107[&rate=6.15439191952774E-4]:2.596530235601E-1)[&rate=6.15439191952774E-4]:1.463201825603E-1,((112[&rate=6.15439191952774E-4]:1.780453677059E-1,114[&rate=6.15439191952774E-4]:9.585358688409E-2)[&rate=6.15439191952774E-4]:1.87225002529E-1,109[&rate=6.15439191952774E-4]:3.625306442075E-1)[&rate=6.15439191952774E-4]:6.262064410459E-2)[&rate=6.15439191952774E-4]:2.405634919742E-1,115[&rate=6.15439191952774E-4]:5.862627254918E-1)[&rate=6.15439191952774E-4]:4.584615798699E-2,(19[&rate=6.15439191952774E-4]:4.273431441588E-1,13[&rate=6.15439191952774E-4]:3.889869797751E-1)[&rate=6.15439191952774E-4]:3.253136845256E-1)[&rate=6.15439191952774E-4]:6.492672548521E-2)[&rate=6.15439191952774E-4]:1.702249585171E-1)[&rate=6.15439191952774E-4]:2.781952978374E-1)[&rate=6.15439191952774E-4]:2.170324932547E-1,(142[&rate=6.15439191952774E-4]:5.710064541955E-1,(144[&rate=6.15439191952774E-4]:3.105600001874E-1,(145[&rate=6.15439191952774E-4]:2.768439674254E-1,141[&rate=6.15439191952774E-4]:2.741042413978E-1)[&rate=6.15439191952774E-4]:3.919548481701E-2)[&rate=6.15439191952774E-4]:2.549670019531E-1)[&rate=6.15439191952774E-4]:1.046276424926E0)[&rate=6.15439191952774E-4]:8.849756035256E-2,((((89[&rate=6.15439191952774E-4]:4.144101130318E-2,88[&rate=6.15439191952774E-4]:2.774238116616E-2)[&rate=6.15439191952774E-4]:2.01586880061E-1,(((86[&rate=6.15439191952774E-4]:4.988860920212E-2,((93[&rate=6.15439191952774E-4]:4.294099599441E-2,84[&rate=6.15439191952774E-4]:2.92423658574E-2)[&rate=6.15439191952774E-4]:1.551291632151E-2,(83[&rate=6.15439191952774E-4]:4.346141425957E-2,85[&rate=6.15439191952774E-4]:4.346141425957E-2)[&rate=6.15439191952774E-4]:1.293867919344E-3)[&rate=6.15439191952774E-4]:5.133327023212E-3)[&rate=6.15439191952774E-4]:8.101211381656E-2,((90[&rate=6.15439191952774E-4]:1.397666481467E-2,91[&rate=6.15439191952774E-4]:1.397666481467E-2)[&rate=6.15439191952774E-4]:8.99517078102E-3,92[&rate=6.15439191952774E-4]:2.297183559569E-2)[&rate=6.15439191952774E-4]:1.2162751756E-1)[&rate=6.15439191952774E-4]:4.152252860703E-2,87[&rate=6.15439191952774E-4]:1.724232516257E-1)[&rate=6.15439191952774E-4]:5.690600960143E-2)[&rate=6.15439191952774E-4]:9.509372865726E-1,(18[&rate=6.15439191952774E-4]:5.165919316575E-1,3[&rate=6.15439191952774E-4]:4.015234385069E-1)[&rate=6.15439191952774E-4]:2.390170818957E-1)[&rate=6.15439191952774E-4]:4.73269593948E-4,(6[&rate=6.15439191952774E-4]:3.978914747405E-1,(15[&rate=6.15439191952774E-4]:3.067129184978E-1,10[&rate=6.15439191952774E-4]:2.683567541143E-1)[&rate=6.15439191952774E-4]:1.459730767905E-1)[&rate=6.15439191952774E-4]:2.951771097765E-1)[&rate=6.15439191952774E-4]:8.154515809842E-1)[&rate=6.15439191952774E-4]:7.0787635406E-1,101[&rate=6.15439191952774E-4]:1.161601999013E0)[&rate=6.15439191952774E-4]:2.748386455498E-1,(96[&rate=6.15439191952774E-4]:4.63296864365E-1,99[&rate=6.15439191952774E-4]:4.988159900479E-1)[&rate=6.15439191952774E-4]:1.147337195649E-1)[&rate=6.15439191952774E-4]:1.931670527832E-2,98[&rate=6.15439191952774E-4]:6.110084913938E-1)[&rate=6.15439191952774E-4]:1.260455367211E-2,(95[&rate=6.15439191952774E-4]:4.222910012646E-1,(100[&rate=6.15439191952774E-4]:2.327227953115E-1,94[&rate=6.15439191952774E-4]:2.327227953115E-1)[&rate=6.15439191952774E-4]:1.04868752401E-1)[&rate=6.15439191952774E-4]:2.122510055501E-1)[&rate=6.15439191952774E-4]:1.272902808666E-2,39[&rate=6.15439191952774E-4]:5.079267726063E-1)[&rate=6.15439191952774E-4]:1.75791759823E-1)[&rate=6.15439191952774E-4]:4.685594472381E-2,(16[&rate=6.15439191952774E-4]:2.679100830042E0,147[&rate=6.15439191952774E-4]:6.509849531051E-1)[&rate=6.15439191952774E-4]:1.369665732284E-1)[&rate=6.15439191952774E-4]:9.188393596784E-2)[&rate=6.15439191952774E-4]:3.544349896513E-1,38[&rate=6.15439191952774E-4]:1.108587391843E0)[&rate=6.15439191952774E-4]:2.362377254268E-1)[&rate=6.15439191952774E-4]:1.371833559318E-1)[&rate=6.15439191952774E-4]:4.141002695073E-2);
End;
```
