## Supplementary File S2 for "Epidemiological and genomic investigation of chikungunya virus in Rio de Janeiro state, Brazil, between 2015 and 2018": chikv_ECSA_RJ1_HKY+G4_strict_skygrid_normalPriorRootAge.edited.xml

```
<?xml version="1.0" standalone="yes"?>

<!-- Generated by BEAUTi v1.10.4 Prerelease #bc6cbd9                         -->
<!--       by Alexei J. Drummond, Andrew Rambaut and Marc A. Suchard         -->
<!--       Department of Computer Science, University of Auckland and        -->
<!--       Institute of Evolutionary Biology, University of Edinburgh        -->
<!--       David Geffen School of Medicine, University of California, Los Angeles-->
<!--       http://beast.community/                                           -->
<beast version="1.10.4">
	

	<!-- The list of taxa to be analysed (can also include dates/ages).          -->
	<!-- ntax=63                                                                 -->
	<taxa id="taxa">
		<taxon id="010|Brazil|RJ|Duque-de-Caxias|2017-07-26">
			<date value="2017.5643835616438" direction="forwards" units="years"/>
		</taxon>
		<taxon id="053|Brazil|RJ|Duque-de-Caxias|2018-03-01">
			<date value="2018.1616438356164" direction="forwards" units="years"/>
		</taxon>
		<taxon id="057|Brazil|RJ|Duque-de-Caxias|2018-03-08">
			<date value="2018.1808219178083" direction="forwards" units="years"/>
		</taxon>
		<taxon id="066|Brazil|RJ|Duque-de-Caxias|2018-03-15">
			<date value="2018.2" direction="forwards" units="years"/>
		</taxon>
		<taxon id="083|Brazil|RJ|Duque-de-Caxias|2018-03-27">
			<date value="2018.2328767123288" direction="forwards" units="years"/>
		</taxon>
		<taxon id="089|Brazil|RJ|Duque-de-Caxias|2018-03-29">
			<date value="2018.2383561643835" direction="forwards" units="years"/>
		</taxon>
		<taxon id="092|Brazil|RJ|Duque-de-Caxias|2018-03-29">
			<date value="2018.2383561643835" direction="forwards" units="years"/>
		</taxon>
		<taxon id="097|Brazil|RJ|Duque-de-Caxias|2018-04-02">
			<date value="2018.2493150684932" direction="forwards" units="years"/>
		</taxon>
		<taxon id="099|Brazil|RJ|Duque-de-Caxias|2018-04-02">
			<date value="2018.2493150684932" direction="forwards" units="years"/>
		</taxon>
		<taxon id="101|Brazil|RJ|Duque-de-Caxias|2018-04-02">
			<date value="2018.2493150684932" direction="forwards" units="years"/>
		</taxon>
		<taxon id="116|Brazil|RJ|Duque-de-Caxias|2018-04-05">
			<date value="2018.2575342465752" direction="forwards" units="years"/>
		</taxon>
		<taxon id="117|Brazil|RJ|Duque-de-Caxias|2018-04-05">
			<date value="2018.2575342465752" direction="forwards" units="years"/>
		</taxon>
		<taxon id="120|Brazil|RJ|Duque-de-Caxias|2018-04-16">
			<date value="2018.2876712328766" direction="forwards" units="years"/>
		</taxon>
		<taxon id="126|Brazil|RJ|Duque-de-Caxias|2018-04-17">
			<date value="2018.2904109589042" direction="forwards" units="years"/>
		</taxon>
		<taxon id="128|Brazil|RJ|Duque-de-Caxias|2018-04-19">
			<date value="2018.295890410959" direction="forwards" units="years"/>
		</taxon>
		<taxon id="130|Brazil|RJ|Duque-de-Caxias|2018-04-19">
			<date value="2018.295890410959" direction="forwards" units="years"/>
		</taxon>
		<taxon id="134|Brazil|RJ|Duque-de-Caxias|2018-04-19">
			<date value="2018.295890410959" direction="forwards" units="years"/>
		</taxon>
		<taxon id="143|Brazil|RJ|Duque-de-Caxias|2018-04-30">
			<date value="2018.3260273972603" direction="forwards" units="years"/>
		</taxon>
		<taxon id="149|Brazil|RJ|Duque-de-Caxias|2018-04-30">
			<date value="2018.3260273972603" direction="forwards" units="years"/>
		</taxon>
		<taxon id="152|Brazil|RJ|Duque-de-Caxias|2018-05-03">
			<date value="2018.3342465753424" direction="forwards" units="years"/>
		</taxon>
		<taxon id="155|Brazil|RJ|Duque-de-Caxias|2018-05-03">
			<date value="2018.3342465753424" direction="forwards" units="years"/>
		</taxon>
		<taxon id="157|Brazil|RJ|Duque-de-Caxias|2018-05-07">
			<date value="2018.345205479452" direction="forwards" units="years"/>
		</taxon>
		<taxon id="159|Brazil|RJ|Duque-de-Caxias|2018-05-07">
			<date value="2018.345205479452" direction="forwards" units="years"/>
		</taxon>
		<taxon id="161|Brazil|RJ|Duque-de-Caxias|2018-05-07">
			<date value="2018.345205479452" direction="forwards" units="years"/>
		</taxon>
		<taxon id="165|Brazil|RJ|Duque-de-Caxias|2018-05-09">
			<date value="2018.3506849315067" direction="forwards" units="years"/>
		</taxon>
		<taxon id="166|Brazil|RJ|Duque-de-Caxias|2018-05-09">
			<date value="2018.3506849315067" direction="forwards" units="years"/>
		</taxon>
		<taxon id="174|Brazil|RJ|Duque-de-Caxias|2018-05-17">
			<date value="2018.372602739726" direction="forwards" units="years"/>
		</taxon>
		<taxon id="181|Brazil|RJ|Duque-de-Caxias|2018-05-23">
			<date value="2018.3890410958904" direction="forwards" units="years"/>
		</taxon>
		<taxon id="OM128440|Brazil|RJ|2018-03-20">
			<date value="2018.213698630137" direction="forwards" units="years"/>
		</taxon>
		<taxon id="OM128439|Brazil|RJ|2016-04-06">
			<date value="2016.2622950819673" direction="forwards" units="years"/>
		</taxon>
		<taxon id="OM128438|Brazil|RJ|2016-04-29">
			<date value="2016.3251366120219" direction="forwards" units="years"/>
		</taxon>
		<taxon id="OM128437|Brazil|RJ|2018-06-07">
			<date value="2018.4301369863015" direction="forwards" units="years"/>
		</taxon>
		<taxon id="OM128436|Brazil|RJ|2018-06-05">
			<date value="2018.4246575342465" direction="forwards" units="years"/>
		</taxon>
		<taxon id="OM128435|Brazil|RJ|2018-03-19">
			<date value="2018.2109589041097" direction="forwards" units="years"/>
		</taxon>
		<taxon id="OM128434|Brazil|RJ|2018-06-07">
			<date value="2018.4301369863015" direction="forwards" units="years"/>
		</taxon>
		<taxon id="OM128433|Brazil|RJ|2018-06-06">
			<date value="2018.427397260274" direction="forwards" units="years"/>
		</taxon>
		<taxon id="OM128432|Brazil|RJ|2018-03-26">
			<date value="2018.2301369863014" direction="forwards" units="years"/>
		</taxon>
		<taxon id="OM128431|Brazil|RJ|2018-06-06">
			<date value="2018.427397260274" direction="forwards" units="years"/>
		</taxon>
		<taxon id="KY124329|Brazil|RJ|2016-03-16">
			<date value="2016.204918032787" direction="forwards" units="years"/>
		</taxon>
		<taxon id="KY124328|Brazil|RJ|2016-03-16">
			<date value="2016.204918032787" direction="forwards" units="years"/>
		</taxon>
		<taxon id="MK244656|Brazil|RJ|Niteroi|2018-04-06">
			<date value="2018.2602739726028" direction="forwards" units="years"/>
		</taxon>
		<taxon id="MK244655|Brazil|RJ|Niteroi|2018-03-06">
			<date value="2018.1753424657534" direction="forwards" units="years"/>
		</taxon>
		<taxon id="MK244654|Brazil|RJ|Niteroi|2018-03-06">
			<date value="2018.1753424657534" direction="forwards" units="years"/>
		</taxon>
		<taxon id="MK244653|Brazil|RJ|Niteroi|2018-03-06">
			<date value="2018.1753424657534" direction="forwards" units="years"/>
		</taxon>
		<taxon id="MK244652|Brazil|RJ|Niteroi|2018-04-05">
			<date value="2018.2575342465752" direction="forwards" units="years"/>
		</taxon>
		<taxon id="MK244651|Brazil|RJ|Niteroi|2018-04-05">
			<date value="2018.2575342465752" direction="forwards" units="years"/>
		</taxon>
		<taxon id="MK244650|Brazil|RJ|Niteroi|2018-04-03">
			<date value="2018.2520547945205" direction="forwards" units="years"/>
		</taxon>
		<taxon id="MK244649|Brazil|RJ|Niteroi|2018-04-03">
			<date value="2018.2520547945205" direction="forwards" units="years"/>
		</taxon>
		<taxon id="MK244648|Brazil|RJ|Niteroi|2018-04-04">
			<date value="2018.2547945205479" direction="forwards" units="years"/>
		</taxon>
		<taxon id="MK244647|Brazil|RJ|Niteroi|2018-03-27">
			<date value="2018.2328767123288" direction="forwards" units="years"/>
		</taxon>
		<taxon id="MK244646|Brazil|RJ|Niteroi|2018-03-28">
			<date value="2018.2356164383561" direction="forwards" units="years"/>
		</taxon>
		<taxon id="MK244645|Brazil|RJ|Niteroi|2018-03-28">
			<date value="2018.2356164383561" direction="forwards" units="years"/>
		</taxon>
		<taxon id="MK244644|Brazil|RJ|Niteroi|2018-03-26">
			<date value="2018.2301369863014" direction="forwards" units="years"/>
		</taxon>
		<taxon id="MK244643|Brazil|RJ|Niteroi|2018-03-28">
			<date value="2018.2356164383561" direction="forwards" units="years"/>
		</taxon>
		<taxon id="MK244641|Brazil|RJ|Niteroi|2017-03-09">
			<date value="2017.1835616438357" direction="forwards" units="years"/>
		</taxon>
		<taxon id="MK244640|Brazil|RJ|Sao-Goncalo|2017-03-07">
			<date value="2017.1780821917807" direction="forwards" units="years"/>
		</taxon>
		<taxon id="MK244638|Brazil|RJ|Mesquita|2016-04-05">
			<date value="2016.25956284153" direction="forwards" units="years"/>
		</taxon>
		<taxon id="MK244637|Brazil|RJ|2016-05-10">
			<date value="2016.3551912568305" direction="forwards" units="years"/>
		</taxon>
		<taxon id="MK244636|Brazil|RJ|2016-05-02">
			<date value="2016.3333333333333" direction="forwards" units="years"/>
		</taxon>
		<taxon id="MK244635|Brazil|RJ|2016-02-19">
			<date value="2016.1338797814208" direction="forwards" units="years"/>
		</taxon>
		<taxon id="MK244634|Brazil|RJ|2016-04-27">
			<date value="2016.3196721311476" direction="forwards" units="years"/>
		</taxon>
		<taxon id="MK244633|Brazil|RJ|2016-05-06">
			<date value="2016.344262295082" direction="forwards" units="years"/>
		</taxon>
		<taxon id="MK244632|Brazil|RJ|2016-04-05">
			<date value="2016.25956284153" direction="forwards" units="years"/>
		</taxon>
	</taxa>
	
	

	<!-- The sequence alignment (each sequence refers to a taxon above).         -->
	<!-- ntax=63 nchar=11172                                                     -->
	<alignment id="alignment" dataType="nucleotide">
		<sequence>
			<taxon idref="010|Brazil|RJ|Duque-de-Caxias|2017-07-26"/>
			NNNNNNNNNNNNNNNNNNNNNNNNNNNNNNNNNNNNNNNNNNNNNNNNNNNNNNNNNNNNNNNNNNNNNNNNNNNNNNNNNNNNNNNNNNNNNNNNNNNNNNNNNNNNNNNNNNNNNNNNNNNNNNNNNNNNNNNNNNNNNNNNNNNNNNNNNNNNNNNNNNNNNNNNNNNNNNNNNNNNNNNNNNNNNNNNNNNNNNNNNNNNNNNNNNNNNNNNNNNNNNNNNNNNNNNNNNNNNNNNNNNNNNNCGATGCGCAGCGCAGAAGATCCCGAGAGACTCGCCAATTATGCGAGAAAGCTAGCATCTGCTGCAGGAAAAGTCCTGGACAGAAACATCTCTGGAAAGATCGGGGACTTACAAGCAGTAATGGCCGTGCCAGACACGGAGACGCCAACATTCTGCTTGCACACAGATGTCTCATGTAGACAGAGAGCAGACGTCGCGATATACCAAGACGTCTATGCTGTACACGCACCCACGTCGCTATACCACCAGGCGATTAAAGGGGTCCGAGTGGCGTACTGGGTAGGGTTCGACACAACCCCGTTCATGTACAATGCCATGGCGGGTGCCTACCCCTCATATTCGACAAACTGGGCAGACGAGCAGGTACTGAAGGCTAAGAACATAGGATTATGTTCAACAGACCTGACGGAAGGTAGACGAGGTAAATTGTCTATTATGAGAGGGAAGAAGCTAAAACCGTGTGACCGTGTGCTGTTCTCAGTAGGGTCAACGCTCTACCCGGAAAGCCGCAAGCTACTTAAGAGCTGGCACTTACCATCGGTGTTCCATCTAAAGGGCAAACTCAGCTTCACATGCCGCTGTGATACAGTGGTTTCGTGCGAGGGCTACGTCGTTAAGAGAATAACGATGAGCCCAGGCCTTTATGGAAAAACCACAGGGTATGCGGTAACCCACCACGCAGACGGATTCTTGATGTGCAAGACTACCGACACGGTTGACGGCGAAAGAGTGTCATTCNNNNNNNNCACATACGTGCCGGCGACCATTTGTGATCAAATGACCGGCATCCTTGCTACAGAAGTCACGCCGGAGGATGCACAGAAGCTGTTGGTGGGGCTGAACCAGAGAATAGTGGTTAACGGCAGAACGCAACGGAATACGAACACCATGAAAAACTATCTGCTTCCCGTGGTCGCCCAAGCCTTCAGTAAGTGGGCAAAGGAGTGCCGGAAAGACATGGAAGATGAAAAACTCCTGGGGGTCAGAGAAAGAACACTGACCTGCTGCTGTCTATGGGCATTCAAGAAGCANNNNNNNNNNNNNNNNNNNNNNNNNNNNNATACCCAGTCAATTCAGAAGGTTCAGGCCGAGTTTGACAGCTTTGTGGTACCGAGCCTGTGGTCGTCCGGGTTGTCAATCCCCTTGAGGACTAGAATCAAATGGTTGTTAAGCAAGGTGCCAAAAACCGACCTGATCCCATATAGCGGGGACGCCCAAGAAGCCCGGGACGCAGAAAAAGAAGCAGAGGAAGAACGAGAAGCAGAANNGACTCGTGAAGCCCTACCACCTCTACAGGCAGCACAGGAAGATGTTCAGGTCGAAATCGACGTGGAACAGCTTGAGGACAGAGCGGGTGCAGGAATAATAGAGACTCCTAGAGGAGCTATCAAAGTTACTGCCCAACCAACAGACCACGTCGTGGGAGAGTACCTGGTACTTTCCCCGCAGACCGTACTACGGAGCCAGAAGCTCAGCCTAATTCACGCTTTGGCGGAGCAAGTGAAGACGTGCACGCACAGCGGACGAGCAGGGAGGTACGCGGTCGAAGCGTACGACGGCCGAGTCCTAGTGCCCTCAGGCTATGCAATCTCGCCTGAAGACTTCCAGAGTCTAAGCGAAAGCGCAACGATGGTGTATAACGAAAGAGAGTTCGTAAACAGAAAGCTACACCACATTGCGATGCACGGACCAGCCCTGAACACCGACGAAGAGTCGTATGAGCTGGTGAGGGCAGAGAGGACAGAACACGAGTACGTCTACGATGTGGACCAGAGAAGATGCTGTAAGAAGGAAGAAGCTGCAGGACTGGTACTGGTGGGCGACTTGACTAATCCGCCCTACCACGAATTCGCATATGAAGGGCTAAAAATCCGCCCTGCCTGCCCATACAAAATTGCAGTCATAGGAGTCTTCGGAGTACCAGGATCCGGCAAGTCAGCTATTATCAAGAACCTAGTTACCAGGCAAGACCTGGTGACTAGCGGAAAGAAAGAAAACTGCCAAGAAATCACCACCGACGTGATGAGACAGAGAGGTCTAGAGATATCTGCACGTACGGTTGACTCGCTGCTCTTGAATGGATGCAACAGGCCAGTCGACGTGTTGTACGTAGACGAGGCGTTTGCGTGCCACTCTGGAACGTTACTTGCTTTGATCGCCTTGGTTAGACCAAGGCAGAAAGTTGTACTCTGTGGTGACCCGAAGCAGTGCGGCTTCTTCAATATGATGCAGATGAAAGTCAACTATAATCACAACATCTGCACCCAAGTGTACCACNNNNNNNNNNNNNNNNNNNNNNNNNNNNNNNNNNNNNNNATTGTGTCATCGTTGCATTACGAAGGCAAAATGCGCACTACGAATGAGTACAACAAGCCGATTGTAGTGGACACTACAGGCTCAACAAAACCTGACCCTGGAGATCTCGTGTTAACGTGCTTCAGAGGGTGGGTTAAACAACNNNNNNNNNNNNNNNNNNNNNNNNNNNNNNNNNNNNNNNNNNNNNNNNNNNNNNNNNNNNNNNNNNNNNNNNNNNNNNNNNNNNNNNNNNNNNNNNNNNNNNNNNNNNNNNNNNNNNNNNNNNNNNNNNNNNNNNNNNNCCTAACGCGTACGGAAGGTAAACTGGTATGGAAGACACTTTCCGGTGACCCGTGGATAAAGACGCTGCAGAACCCACCGAAAGGAAACTTCAAAGCAACTATCAAGGAGTGGGAGGTGGAGCATGCATCAATAATGGCGGGCATCTGCAGTCACCAAATGACCTTTGATACATTCCAAAACAAAGCCAATGTTTGTTGGGCTAAGAGCTTGGTCCCTATCCTCGAAACAGCGGGGATAAAACTAAATGATAGGCAGTGGTCCCAGATAATTCAAGCCTTCAAAGAAGATAAAGCATACTCACCTGAAGTAGCCCTGAATGAAATATGCACGCGCATGTATGGGGTGGATTTAGACAGTGGGCTATTTTCTAAACCATTGGTGTCTGTGTATTACTCGGATAACCACTGGGATAATAGGCCTGGAGGGAAGATGTTCGGATTCAACCCCGAGGCAGCATCCATTCTAGAAAGAAAGTATCCATTCACAAAAGGGAAGTGGAACATCAACAAGCAGATCTGTGTGACCACCAGGAGGATAGAAGACTTTAACCCTACCACCAATATTATACCGGCCAATAGGAGACTACCACACTCATTAGTGGCCGAACACCGCCCAGTAAAAGGGGAAAGAATGGAATGGCTGGTTAATAAGATAAACGGCCACCACGTGCTCCTGGTCAGTGGCTATAATCTTGTACTGCCTACTAAGAGAGTCACTTGGGTAGCGCCACTAGGTGTCCGCGGAGCGGACTACACATACAACCTAGAGTTGGGTCTGCCAGCAACGCTTGGCAGGTATGACCTAGTGGTCATAAACATCCACACACCTTTTCGCATACACCATTACCAACAGTGCGTAGACCACGCAATGAAACTGCAAATGCTCGGGGGTGACTCATTGAGACTGCTCAAACCGGGTGGCTCTCTATTGATCAGAGCATATGGTTACGCAGATAGAACCAGTGAACGAGTCATCTGCGTGTTGGGACGCAAGTTCAGATCGTCTAGAGCGTTGAAACCACCATGTGTCACCAGCAACACTGAGATGTTTTTCCTATTCAGCAACTTTGACAATGGCAGAAGGAATTTCACAACTCATGTCATGAATAATCAACTGAATGCAGCCTTTGTAGGACAGGCCACCCGAGCAGGATGTGCACCGTCGTACCGGGTAAAACGCATGGACATCGCGAAGAACGATGAAGAGTGCGTAGTTAACGCCGCTAACCCTCGCGGGTTACCGGGTGACGGTGTTTGCAAGGCAGTATACAAAAAATGGCCGGAGTCCTTTAAGAATAGTGCAACACCAGTGGGAACCGCAAAAACAGTCATGTGCGGTACGTATCCAGTAATCCACGCCGTTGGACCGAATTTCTCTAATTATTTGGAATCTGAAGGGGACCGGGAATTGGCAGCTGCCTATCGAGAAGTCGCAAAGGAAGTAACTAGACTGGGAGTAAATAGTGTAGCTATACCTCTCCTCTCCACAGGTGTNNNNNNNNNNNNNNNNNNNAGGCTGACCCAGTCACTGAACCACCTCTTCACAGCCATGGACTCGACGGATGCAGACGTGGTCATCTACTGTCGCGACAAAGAATGGGAGAAGAAAATATCCGAGGCCATACAGATGCGGACTCAAGTGGAGTTGCTGGATGAGCACATCTCCATAGACTGCGATATTGTTCGCGTGCACCCTGACAGCAGCTTGGCAGGCAGAAAAGGATACAGCACCACGGAAGGCGCACTGTACTCATATCTAGAAGGGACTCGTTTTCACCAGACGGCAGTGGACATGGCAGAGATATATACTATGTGGCCAAAGCAAACAGAGGCCAACGAGCAAGTCTGCCTATATGCCCTGGGGGAAAGTATTGAATCGATCAGGCAGAAATGCCCGGTGGATGATGCAGATGCATCGTCTCCTCCAAAAACCGTCCCGTGCCTTTGCCGTTACGCCATGACTCCGGAACGCGTCACCAGACTTCGCATGAACCACGTCACAAGTATAATTGTGTGTTCCTCGTTTCCCCTTCCAAAGTACAAAATAGAAGGAGTGCAAAAAGTCAAATGCTCTAAGGTAATGCTATTTGACCACAACGTGCCATCACGCGTAAGTCCAAGGGAATATAGATCTTCCCCGGAGGCTGCACAGGAAGCGAGTACAACCACGTCACTGACGCATAGCCAATTCGACCTAAGCGTTGACGGCGAGATACTACCCGTCCCGTCAGATCTGGATGCTGACGCCCCAGCCCTANNNNNNNNNNNNNNNNNNNNNNNNNNNNNNNNNNNNNNNNNNNNNNNNNNNNNNNTTGCGGCCGTGTCTGACTGGGTAATGAGCACCGTACCTGTCGCGCCGCCCAGAAGAAGGCGAGGGAGAAACCTGACTGTGACATGCGACGAGAGAGAAGGGAACATAACACCCATGGCTAGCGTCCGATTCTTTAGGGCAGAGCTGCGTCCGGTCGTACAAGAAACAGCGGAGACGCGTGACACAGCAATGTCTCTTCAGGCACCGCCGAGTACCGCCACGGAACTGAATCATCCGCCGATCTCCTTCGGAGCACCAAGCGAGACGTTCCCCATCACATTTGGGGACTTCAACGAAGGAGAAATCGAAAGCTTGTCTTCTGAGCTGCTAACTTTCGGAGACTTCCTACCCGGAGAAGTGGATGACTTGACAGATAGCGACTGGTCCACGTGCTCAGACACGGACGACGAGTTATGACTAGACAGGGCAGGTGGGTATATATTCTCGTCGGACACCGGTCCAGGTCATTTACAACAGAAGTCAGTACGCCAGTCAGTGCTGCCGGTGAACACCCTGGAGGAAGTCCACGAGGAGAAGTGTTACCCACCTAAGTTGGATGAAGTAAAGGAGCAACTATTACTTAAGAAACTCCAGGAGAGTGCATCCATGGCCAACAGAAGCAGGTACCAGTCGCGCAAAGTAGAAAACATGAAAGCAACAATCATCCAGAGACTAAAGAGAGGCTGTAGACTATACTTAATGTCAGAGACCTCAAAAGTCCCTACTTACCGGACCACATATCCGGCGCCTGTGTACTCGCCTCCGGTCAACGTCCGACTGTCCAACCCCGAGTCCGCAGTGGCAGCATGCAATGAGTTCCTAGCTAGAAACTATCCAACTGTCTCATCATACCAAATTACCGACGAGTATGATGCATATTTAGACATGGTGGACGGGTCGGAGAGTTGCCTGGATCGAGCGACATTCAATCCGTCAAAACTTAGGAGCTACCCGAAACAGCACGCTTACCATGCGCCCTCCATCAGAAGCGCTGTACCGTCCCCATTCCAGAACACACTACAGAATGTACTGGCAGCAGCCACGAAAAGAAACTGCAACGTCACACAGATGAGGGAATTACCCACTTTGGACTCAGCAGTATTCAACGTGGAGTGTTTTAAAAAATTCGCATGCAACCAAGAATACTGGGAAGAATTTGCTGCCAGCCCTATTAGGATAACAACTGAGAATTTAACAACCTATGTTACTAAACTAAAAGGGCCAAAAGCAGCAGCGCTATTTGCAAAAACCCACAATCTGCTGCCACTGCAGGAAGTACCAATGGATAGGTTCACAGTAGATATGAAAAGGGACGTGAAGGTGACTCCTGGTACAAAGCACACAGAGGAAAGACCTAAGGTGCAGGTTATACAGGCGGCTGAACCCTTGGCGACAGCATACCTATGTGGGATTCACAGAGAGCTGGTTAGGAGGCTGAACGCCGTCCTCCTACCCAATGTACATACNNNNNNNNNNNNNNCTGCCGAGGATTTCGATGCCATCATAGCCGCACACTTTAAGCCAGGAGACACTGTTTTAGAAACGGACATAGCCTCCTTTGACAAGAGCCAAGATGATTCACTTGCGCTTACTGCCTTGATGTTGTTAGAAGATTTAGGGGTGGATCACTCCCTGTTGGACTTGATAGAGGCCGCTTTTGGAGAGATTTCCAGCTGTCATCTACCGACAGGTACGCGCTTCAAGTTCGGCGCCATGATGAAATCTGGTATGTTCCTAACTCTGTTCGTCAACACATTGCTAAACATNNNNNNNNNNNNNNNNNNNNNNNNNNNNNNTCTGACAAAATCCGCGTGCGCGGCCTTCATCGGCGACGACAACATAATACATGGAGTCGTCTCCGATGAATTGATGGCAGACAGATGCGCCACTTGGATGAACATGGAAGTGAAGATCATAGATGCAGTTGTATCCTTGAAAGCCCCTTACTTTTGTGGAGGGTTTATACTGCACGATACTGTGACGGGAACAGCCTGCAGAGTGGCAGACCCGCTAAAAAGGCTATTCAAACTGGGCAAACCGCTAGCGGCAGGTGACGAACAAGATGAAGATAGAAGACGAGCGCTGGCTGACGAAGTGATCAGATGGCAACGAACAGGGCTAATTGATGAGTTGGAGAAAGCGGTATACTCTAGGTATGAAGTGCAGGGTATATCAGTTGTGGTAATGTCCATGGCCACCTTTGCAAGCTCCAGATCTAACTTCGAGAAGCTCAGAGGACCCGTCATAACTTTGTACGGCGGTCCTAAATAGNNNNNNNNNNNNNNNNNNNNNNNNNNNNNNNNNNNNNNNNNNNNNNNNNNNNNNNNNNNNNNNNNNNNNNNNNNNNNNNNNNNNNNNNNNNNNNNNNNNNNNNNNNNNNNNNNNNNNNNNNNNNNNNNNNNNNNNNNNNNNNNNNNNNNNNNNNNNNNNNNNNNNNNNNNNNNNNNNNNNNNNNNNNNNNNNNNNNNNNNNNNNNNNNNNNNNNNNNNNNNNNNNNNNNNNNNNNNNNNNNNNNNNNNNNNNNNNNNNNNNNNNNNNNNNNNNNNNNNNNNNNNNNNNNAGAAGCCGGGCCGCAGAGAGAGGATGTGCATGAAAATCGAAAATGATTGTATTTTTGAAGTCAAGTATGAAGGTAAGGTAACAGGTTACGCGTGCTTGGTGGGGGACAAAGTAATGAAACCAGCACACGTAAAGGGGACCATCGATAACGCGGANNNNNNNNNNNNNNNNNNNNNNNNNNNNNNNNNNNNNGACCTTGAATGCGCGCAGATACCCGTGCACATGAAGTCCGACGCTTCGAAGTTCACCCATGAGAAACCAGAGGGGTACTACAACTGGCACCACGGAGCAGTACAGTACTCAGGAGGCCGGTTCACCATCCCCACAGGTGCTGGCAAACCAGGGGACAGCGGCAGACCGATCTTCGACAACAAGGGACGCGTGGTGGCCATAGTCTTAGGAGGAGCTAATGAAGGAGCCCGTACAGCCCTCTCGGTGGTGACCTGGAATAAAGACATTGTCACTAAAATCACCCCCGAGGGGGCCGAAGAGTGGAGTCTTGCCATCCCAGTCATGTGCCTGCTGGCAAATACCACGTTCCCCTGCTCCCAGCCCCCTTGCACTCCCTGCTGCTATGAAAGGGAACCAGAGGAAACCCTACGCATGCTTGAGGACAACGTCATGAGACCTGGGTACTATCAGCTGCTACAAGCATCCTTAACATGTTCTCCCCANNNNNNNNNNNNNNNNNNNNNNNNNNNNNNNNNNNNNNNNNNNNNNNNNNNNNNNNNNNNNNNNNNNNNNNNNNNNNNNNNNNNNNNGCACTCGTGCCATAGTCCCGTAGCATTAGAACGCATCAGAAATGAAGCGACAGACGGGACGCTGAAAATCCAGGTCTCCTTGCAAATCGGAATAAAGACGGATGATAGCCACGATTGGACCAAGCTGCGTTACATGGACAACCACACGCCAGCGGACGCAGAGAGGGCGGGGCTATTTGTAAGAACATCAGCACCGTGCACGATTACTGGAACAATGGGACACTTCATCCTGACCCGATGTCCGAAAGGGGAAACTCTGACGGTGGGATTCACTGACAGTAGGAAGATCAGTCACTCATGTACGCACCCATTTCACCACGACCCTCCTGTGATAGGCCGGGAGAAATTCCATTCCCGACCGCAGCACGGTAAAGAGCTGCCTTGCAGCACGTACGTGCAGAGCACCGCCGCAACTACCGAGGAGATAGAGGTACACATGCCCCCAGACACCCCTGATCGCACACTGATGTCACAACAGTCCGGCAACGTAAAGATCACAGTTAATGGCCAGACGGTGCGGTACAAGTGTAATTGCGGTGGCTCAAATGAAGGACTAATAACTACAGACAAAGTGATTAATAACTGCAAAGTTGATCAATGTCATGCCGCGGTCACCAATCACAAAAAGTGGCAGTACAACTCCCCTCTGGTCCCGCGTAATGCTGAACTTGGGGACCGAAAAGGAAAAATCCACATCCCGTTTCCGCTGGCAAATGTAACATGCAGGGTGCCTAAAGCAAGGAACCCCACCGTGACGTACGGGAAAAACCAAGTCATCATGCTACTGTATCCCGACCACCCAACACTCCTGTCCTACCGGAACATGGGAGAAGAACCAAACTACCAAGAAGAGTGGGTGACGCATAAGAAGGAAGTCGTGCTAACCGTGCCGACTGAAGGGCTCGAGGTCACGTGGGGTAACAACGAGCCGTATAAGTATTGGCCGCAGTTATCTACAAACGGTACAGCCCATGGCCACCCGCATGAGATAATTCTGTATTATTATGAGCTGTACCCTACTATGACTGTAGTAGTTGTGTCAGTGGCCTCGTTCGTACTCCTGTCGATGGTGGGTGTGGCAGTGGGGATGTGCATGTGTGCACGACGCAGATGCATCACACCGTACGAACTGACACCAGGAGCTACCGTCCCTTTCCTGCTTAGCCTAATATGCTGCATCAGAACAGCTAAAGCGGCCACATACCAAGAGGCTGCGGTATACCTGTGGAATGAACAGCAACCTTTGTTTTGGCTACAAGCCCTTATTCCGCTGGCAGCCCTGATTGTCCTATGCAACTGTCTGAGACTCTTACCATGCTGCTGTANNNNNNNNNNNNNNNNNNNNNNNNNNNNNNNNNNNNNNNNNACTGTGAGCGCGTACGAACACGTAACAGTGATCCCGAACACGGTGGGAGTACCGTATAAGACTCTAGTCAATAGACCGGGCTACAGTCCCATGGTATTGGAGATGGAACTACTGTCAGTCACTTTGGAGCCAACGCTATCGCTTGATTACATCACGTGCGAGTACAAAACCGTTATCCCGTCTCCGTACGTGAAATGCTGCGGTACAGCAGAGTGCAAGGACAAAAACCTACCTGACTACAGCTGTAAGGTCTTCACCGGCGTCTACCCATTTATGTGGGGCGGAGCCTACTGCTTCTGCGACGCTGAAAACACGCAATTGAGCGAAGCACACGTGGAGAAGTCCGAATCATGCAAAACAGAATTTGCATCAGCATACAGGGCTCATACCGCATCCGCATCAGCTAAGCTCCGCGTCCTTTACCAAGGAAATAACATCACTGTAACTGCCTATGCTAACGGCGACCATGCCGTCACAGTTAAGGACGCCAAATTCATTGTGGGGCCAATGTCTTCAGCCTGGACACCTTTCGACAACAAAATTGTGGTGTACAAAGGTGACGTCTATAACATGGACTACCCGCCCTTTGGCGCAGGAAGACCAGGACAATTTGGCGATATCCAAAGTCGCACACCTGAGAGTACAGACGTCTATGCTAATACACAACTGGTACTGCAGAGACCGGCTGCGGGTACGGTACATGTGCCATACTCTCAGGCACCATCTGGCTTTAAGTATTGGCTAAAAGAACGAGGGGCGTCGCTGCAGCACACAGCACCATTTGGCTGCCAAATAGCAACAAACCCGGTAAGAGCGATGAATTGCGCCGTAGGGAACATGCCCATCTCCATCGACATACCGGATGCGGCCTTCATTAGGGTCGTCGACGCGCCCTCTTTAACGGACATGTCGTGCGAGGTACCAACCTGCACCCATTCCNNNNNNTTCGGGGGCGTCGCCATTATTAAATATGCAGCCAGCAAGAAAGGCAAGTGTGCGGTGCATTCGATGACCAACGCCGTCACAATTCGGGAAGCTGAGATAGAAGTTGAAGGGAATTCTCAGCTGCAAATCTCTTTCTCGACGGCCTTGGCCAGCGCCGAATTCCGCGTACAAGTCTGTTCTACACAAGTACACTGTGTAGCNNNNNNNNNNNNNNNNNNNNNNNNNNNNNNNNNNNNNNNNNNNNNNNNNNNNNNNNNNNNNNNNNNNNNNNNNNNNNNNNNNNNNNNNNNNNNNNNNNNNNNNNNNNNNNNNNNNNNNNNNNNNNNNNNNNNNNNNNNNNNNNNNNNNNNNNNNNNNNNNNNNNNNNNNNNNNNNNNNNNNNNNNNN
		</sequence>
		<sequence>
			<taxon idref="053|Brazil|RJ|Duque-de-Caxias|2018-03-01"/>
			ATGGATCCTGTGTACGTGGACATAGACGCTGACAGCGCCTTTTTGAAGGCCCTGCAACGTGCGTACCCCATGTTTGAGGTGGAACCCAGGCAGGTCACACCGAATGACCATGCTAATGCTAGAGCGTTCTCGCATCTAGCTATAAAACTANNNNNNNNNNNAATNNNNNNNNNNNNNNNNNNNNNNNNNNNNNNNNNNNNNNNNNNNNNNNNNNNNNNGTCGGACAGGAAGTACCACTGCGTCTGCCCGATGCGCAGCGCAGAAGATCCCGAGAGACTCGCCAATTATGCGAGAAAGCTAGCATCTGCTGCAGGAAAAGTCCTGGACAGAAACATCTCTGGAAAGATCGGGGACTTACAAGCAGTAATGGCCGTGCCAGACACGGAGACGCCAACATTCTGCTTGCACACAGATGTCTCATGTAGACAGAGAGCAGACGTCGCGATATACCAAGACGTCTATGCTGTACACGCACCCACGTCGCTATACCACCAGGCGATTAAAGGGGTCCGAGTGGCGTACTGGGTAGGGTTCGACACAACCCCGTTCATGTACAATGCCATGGCGGGTGCCTACCCCTCATATTCGACAAACTGGGCAGACGAGCAGGTACTGAAGGCTAAGAACATAGGATTATGTTCAACAGACCTGACGGAAGGTAGACGAGGTAAATTGTCTATTATGAGAGGGAAGAAGCTAAAACCGTGTGACCGTGTGCTGTTCTCAGTAGGGTCAACGCTCTACCCGGAAAGCCGCAAGCTACTTAAGAGCTGGCACTTACCATCGGTGTTCCATCTAAAGGGCAAACTCAGCTTCACATGCCGCTGTGATACAGTGGTTTCGTGCGAGGGCTACGTCGTTAAGAGAATAACGATGAGCCCAGGCCTTTATGGAAAAACCACAGGGTATGCGGTAACCCACCACGCAGACGGATTCTTGATGTGCAAGACTACCGACACGGTTGACGGCGAAAGAGTGTCATTCTNNNNNTGCACATACGTGCCGGCGACCATTTGTGATCAAATGACCGGCATCCTTGCTACAGAAGTCACGCCGGAGGATGCACAGAAGCTGTTGGTGGGGCTGAACCAGAGAATAGTGGTTAACGGCAGAACGCAACGGAATACGAACACCATGAAAAACTATCTGCTTCCCGTGGTCGCCCAAGCCTTCAGTAAGTGGGCAAAGGAGTGCCGGAAAGACATGGAAGATGAAAAACTCCTGGGGGTCAGAGAAAGAACACTGACCTGCTGCTGTCTATGGGCATTCAAGAAGCANNNNNNNNNNNNNNNNNNNNNNNNNNNNNNTACCCAGTCAATTCAGAAGGTTCAGGCCGAGTTTGACAGCTTTGTGGTACCGAGCCTGTGGTCGTCCGGGTTGTCAATCCCCTTGAGGACTAGAATCAAATGGTTGTTAAGCAAGGTGCCAAAAACCGACCTGATCCCATATAGCGGGGACGCCCAAGAAGCCCGGGACGCAGAAAAAGAAGCAGAGGAAGAACGAGAAGCAGAACTGACTCGTGAAGCCCTACCACCTCTACAGGCAGCACAGGAAGATGTTCAGGTCGAAATCGACGTGGAACAGCTTGAGGGCAGAGCGGGTGCAGGAATAATAGAGACTCCTAGAGGAGCTATCAAAGTTACTGCCCAACCAACAGACCACGTCGTGGGAGAGTACCTGGTACTTTCCCCGCAGACCGTACTACGGAGCCAGAAGCTCAGCCTAATTCACGCTTTGGCGGAGCAAGTGAAGACGTGCACGCACAGCGGACGAGCAGGGAGGTACGCGGTCGAAGCGTACGACGGCCGAGTCCTAGTGCCCTCAGGCTATGCAATCTCGCCTGAAGACTTCCAGAGTCTAAGCGAAAGCGCAACGATGGTGTATAACGAAAGAGAGTTCGTAAACAGAAAGTTACACCACATTGCGATGCACGGACCAGCCCTGAACACCGACGAAGAGTCGTATGAGCTGGTGAGGGCAGAGAGGACAGAACACGAGTACGTCTACGATGTGGACCAGAGAAGATGCTGTAAGAAGGAAGAAGCTGCAGGACTGGTACTGGTGGGCGACTTGACTAATCCGCCCTACCACGAATTCGCATATGAAGGGCTAAAAATCCGCCCTGCCTGCCCATACAAAATTGCAGTCATAGGAGTCTTCGGAGTACCAGGATCTGGCAAGTCAGCTATTATCAAGAACCTAGTTACCAGGCAAGACCTGGTGACTAGCGGAAAGAAAGAAAACTGCCAAGAAATCACCACCGACGTGATGAGACAGAGAGGTCTAGAGATATCTGCACGTACGGTTGACTCGCTGCTCTTGAATGGATGCAACAGGCCAGTCGACGTGTTGTACGTAGACGAGGCGTTTGCGTGCCACTCTGGAACGTTACTTGCTTTGATCGCCTTGGTTAGACCAAGGCAGAAAGTTGTACTCTGTGGTGACCCGAAGCAGTGCGGCTTCTTCAATATGATGCAGATGAAAGTCAACTATAATCACAACATCTGCACCCAAGTGTACCACAAAAGTATCTCCAGGCGGTGTACACTGCCTGTGACCGCCATTGTGTCATCGTTGCATTACGAAGGCAAAATGCGCACTACGAATGAGTACAACAAGCCGATTGTAGTGGACACTACAGGCTCAACAAAACCTGACGCTGGAGATCTCGTGTTAACGTGCTTCAGAGGGTGGGTTAAACAACTGCAAATTGACTATCGTGGATACGAGGTCATGACAGCAGCCGCATCCCAAGGGTTAACCAGAAAAGGAGTTTATGCAGTTAGGCAAAAAGTTAATGAAAACCCGCTCTATGCATCAACGTCAGAGCACGTCAACGTACTCCTAACACGTACGGAAGGTAAACTGGTATGGAAGACACTTTCCGGTGACCCGTGGATAAAGACGCTGCAGAACCCACCGAAAGGAAACTTCAAAGCAACTATCAAGGAGTGGGAGGTGGAGCATGCATCAATAATGGCGGGCATCTGCAGTCACCAAATGACCTTTGATACATTCCAAAACAAAGCCAATGTTTGTTGGGCTAAGAGCTTGGTCCCTATCCTCGAAACAGCGGGGATAAAACTAAATGATAGGCAGTGGTCCCAGATAATTCAAGCCTTCAAAGAAGATAAAGCATACTCACCTGAAGTAGCCCTGAATGAAATATGCACGCGCATGTATGGGGTGGATTTAGACAGTGGGCTATTTTCTAAACCATTGGTGTCTGTGTATTACGCGGATAACCACTGGGATAATAGGCCTGGAGGGAAGATGTTCGGATTCAACCCCGAGGCAGCATCCATTCTAGAAAGAAAGTATCCATTCACAAAAGGGAAGTGGAACATCAACAAGCAGATCTGCGTGACCACCAGGAGGATAGAAGACTTTAACCCTACCACCAATATTATACCGGCCAATAGGAGACTACCACACTCATTAGTGGCCGAACACCGCCCAGTAAAAGGGGAAAGAATGGAATGGCTGGTTAATAAGATAAACGGCCACCACGTGCTCCTGGTCAGTGGCTATAATCTTGTACTGCCTACTAAGAGAGTCACTTGGGTAGCGCCACTAGGTGTCCGCGGAGCGGACTACACATACAACCTAGAGTTGGGTCTGCCAGCAACGCTTGGCAGGTATGACCTAGTGGTCATAAACATCCACACACCTTTTCGCATACACCATTACCAACAGTGCGTAGACCACGCAATGAAACTGCAAATGCTCGGGGGTGACTCATTGAGACTGCTCAAACCGGGTGGCTCTCTATTGATCAGAGCATATGGTTACGCAGATAGAACCAGTGAACGAGTCATCTGCGTGTTGGGACGCAAGTTCAGATCGTCTAGAGCGTTGAAACCACCATGTGTCACCAGCAACACTGAGATGTTTTTCCTATTCAGCAACTTTGACAATGGCAGAAGGAACTTCACAACTCATGTCATGAATAATCAACTGAATGCAGCCTTTGTAGGACAGGCCACCCGAGCAGGATGTGCACCGTCGTACCGGGTAAAACGCATGGACATCGCGAAGAACGATGAAGAGTGCGTAGTTAACGCCGCTAACCCTCGCGGGTTACCGGGTGACGGTGTTTGCAAGGCAGTATACAAAAAATGGCCGGAGTCCTTTAAGAATAGTGCAACACCAGTGGGAACGGCAAAAACAGTCATGTGCGGCACGTATCCAGTAATCCACGCCGTTGGACCGAATTTCTCTAATTATTTGGAATCTGAAGGGGACCGGGAATTGGCAGCTGCCTATCGAGAAGTCGCAAAGGAAGTAACTAGACTGGGAGTAAATAGTGTAGCTATACCTCTCCTCTCCACAGGTGTNNNNNNNNNNGGGAAAGATAGGCTGACCCAGTCACTGAACCACCTCTTCACAGCCATGGACTCGACGGATGCAGACGTGGTCATCTACTGTCGCGACAAAGAATGGGAGAAGAAAATATCCGAGGCCATACAGATGCGGACTCAAGTGGAGTTGCTGGATGAGCACATCTCCATAGACTGCGATATTGTTCGCGTGCACCCTGACAGCAGCTTGGCAGGCAGAAAAGGATACAGCACCACGGAAGGCGCACTGTACTCATATCTAGAAGGGACTCGTTTTCACCAGACGGCAGTGGACATGGCAGAGATATATACTATGTGGCCAAAGCAAACAGAGGCCAACGAGCAAGTCTGCCTATATGCCCTGGGGGAAAGTATTGAATCGATCAGGCAGAAATGCCCGGTGGATGATGCAGATGCATCGTCTCCTCCAAAAACTGTCCCGTGCCTTTGCCGTTACGCCATGACTCCGGAACGCGTCACCCGACTTCGCATGAACCACGTCACAAGTATAATTGTGTGTTCCTCGTTTCCCCTTCCAAAGTACAAAATAGAAGGAGTGCAAAAAGTCAAATGCTCTAAGGTAATGCTATTTGACCACAACGTGCCATCACGCGTAAGTCCAAGGGAATATAGATCTTCCCCGGAGGCTGCACAGGAAGCGAGTACAACCACGTCACTGACGCATAGCCAATTCGACCTAAGCGTTGACGGCGAGATACTACCCGTCCCGTCAGATCTGGATGCTGACGCCCCAGCCCTAGNNNNNNNNNNNNNNNNNNNNNNNNCACACACGTTGCCATCCACAACCGGAAACCTTGCGGCCGTGTCTGACTGGGTAATGAGCACCGTACCTGTCGCGCCGCCCAGAAGAAGGCGAGGGAGAAACCTGACTGTGACATGCGACGAGAGAGAAGGGAACATAACACCCATGGCTAGCGTCCGATTCTTTAGGGCAGAGCTGCGTCCGGTCGTACAAGAAACAGCGGAGACGCGTGACACAGCAATGTCTCTTCAGGCACCGCCGAGTACCGCCACGGAACTGAATCATCCGCCGATCTCCTTCGGAGCACCAAGCGAGACGTTCCCCATTACATTTGGGGACTTCAACGAAGGAGAAATCGAAAGCTTGTCTTCTGAGCTGCTAACTTTCGGAGACTTCCTACCCGGAGAAGTGGATGACTTGACAGATAGCGACTGGTCCACGTGCTCAGACACGGACGACGAGTTATGACTAGACAGGGCAGGTGGGTATATATTCTCGTCGGACACCGGTCCAGGTCATTTACAACAGAAGTCAGTACGCCAGTCAGTGCTGCCGGTGAACACCCTGGAGGAAGTCCACGAGGAGAAGTGTTACCCACCTAAGTTGGATGAAGTAAAGGAGCAACTATTACTTAAGAAACTCCAGGAGAGTGCATCCATGGCCAACAGAAGCAGGTACCAGTCGCGCAAAGTAGAAAACATGAAAGCAACAATCATCCAGAGACTAAAGAGAGGCTGTAGACTATACTTAATGTCAGAGACCTCAAAAGTCCCTACTTACCGGACCACATATCCGGCGCCTGTGTACTCGCCTCCGGTCAACGTCCGACTGTCCAACCCCGAGTCCGCAGTGGCAGCATGCAATGAGTTCCTAGCTAGAAACTATCCAACTGTCTCATCATACCAAATTACCGACGAGTATGATGCATATTTAGACATGGTGGACGGGTCGGAGAGTTGCCTGGATCGAGCGACATTCAATCCGTCAAAACTTAGGAGCTACCCGAAACAGCACGCTTACCATGCGCCATCCATCAGAAGCGCTGTACCGTCCCCATTCCAGAACACACTACAGAATGTACTGGCAGCAGCCACGAAAAGAAACTGCAACGTCACACAGATGAGGGAATTACCCACTTTGGACTCAGCAGTATTCAACGTGGAGTGTTTTAAAAAATTCGCATGCAACCAAGAATACTGGGAAGAATTTGCTGCCAGCCCTATTAGGATAACAACTGAGAATTTAACAACCTATGTTACTAAACTAAAAGGGCCAAAAGCAGCAGCGCTATTTGCAAAAACCCACAATCTGCTGCCACTGCAGGAAGTACCAATGGATAGGTTCACAGTAGATATGAAAAGGGACGTGAAGGTGACTCCTGGTACAAAGCACACAGAGGAAAGACCTAAGGTGCAGGTTATACAGGCGGCTGAACCCTTGGCGACAGCATACCTATGTGGGATTCACAGAGAGCTGGTTAGGAGGCTGAACGCCGTCCTCCTACCCAATGTACATACACTATTTGATATGTCTGCCGAGGATTTCGATGCCATCATAGCCGCACACTTTAAGCCAGGAGACACTGTCTTAGAAACGGACATAGCCTCCTTTGACAAGAGCCAAGATGATTCACTTGCGCTTACTGCCTTGATGTTGTTAGAAGATTTAGGGGTGGATCACTCCCTGTTGGACTTGATAGAGGCCGCTTTTGGAGAGATTTCCAGCTGTCATCTACCGACAGGTACGCGCTTCAAGTTCGGCGCCATGATGAAATCTGGTATGTTCCTAACTCTGTTCGTCAACACATTGCTAAACATNNNNNNNNNNNNNNNNNNNNNNNNNNNNNGTCTGACAAAATCCGCGTGCGCGGCCTTCATCGGCGACGACAACATAATACATGGAGTCGTCTCCGATGAATTGATGGCAGACAGATGCGCCACTTGGATGAACATGGAAGTGAAGATCATAGATGCAGTTGTATCCTTGAAAGCCCCTTACTTTTGTGGAGGGTTTATACTGCACGATACTGTGACGGGAACAGCCTGCAGAGTGGCAGACCCGCTAAAAAGGCTATTCAAACTGGGCAAACCGCTAGCGGCAGGTGACGAACAAGATGAAGATAGAAGACGAGCGCTGGCTGACGAAGTGATCAGATGGCAACGAACAGGGCTAATTGATGAGTTGGAGAAAGCGGTATACTCTAGGTATGAAGTGCAGGGTATATCAGTTGTGGTAATGTCCATGGCCACCTTTGCAAGCTCCAGATCTAACTTCGAGAAGCTCAGAGGACCCGTCATAACTTTGTACGGCGGTCCTAAATAGNNNNNNNNNNNNNNNNNNNNNNNNNNNNNNNNNNNNNNNNNNNNNNNNNNNNNNNNNNNNNNGCGCCCCACTATCCAAGTAATCAGGCCCAGACCGCGCCCTCAGAGGCAAGCCGGGCAACTTGCCCAGCTGATCTCAGCAGTTAATAAACTGACAATGCGCGCGGTACCCCAACAGAAGCCACGCAGGAATCGGAAGAATAAGAAGCAAAAGCAAAAGCGACAGGCGCCACAAAACAACACAAACCAAAAGAAGCAGCCGCCTAAAAAGAAACCAGCTCAAAAGAAAAAGAAGCCGGGCCGCAGAGAGAGGATGTGCATGAAAATCGAAAATGATTGTATTTTTGAAGTCAAGTATGAAGGTAAGGTAACAGGTTACGCGTGCTTGGTGGGGGACAAAGTAATGAAACCAGCACACGTAAAGGGGACCATCGATAACGCGGACCTGGCCAAACTGGCCTTTAAGCGGTCATCTAAGTATGACCTTGAATGCGCGCAGATACCCGTGCACATGAAGTCCGACGCTTCGAAGTTCACCCATGAGAAACCAGAGGGGTACTACAACTGGCACCACGGAGCAGTACAGTACTCAGGAGGCCGGTTCACCATCCCCACAGGTGCTGGCAAACCAGGGGACAGCGGCAGACCGATCTTCGACAACAAGGGACGCGTGGTGGCCATAGTCTTAGGAGGAGCTAATGAAGGAGCCCGTACAGCCCTCTCGGTGGTGACCTGGAATAAAGACATTGTCACTAAAATCACCCCCGAGGGGGCCGAAGAGTGGAGTCTTGCCATCCCAGTCATGTGCCTGCTGGCAAATACCACGTTCCCCTGCTCCCAGCCCCCTTGCACTCCCTGCTGCTATGAAAGGGAACCAGAGGAAACCCTACGCATGCTTGAGGACAACGTCATGAGACCTGGGTACTATCAGCTGCTACAAGCATCCTTAACATGTTCTCCCCACCGTCAGCGACGCAGTACCAAGGACAACTTCAATGTCTATAAAGCCACAAGACCGTACTTAGCTCACTGTCCCGACTGTGGAGAAGGGCACTCGTGCCATAGTCCCGTAGCATTAGAACGCATCAGAAATGAAGCGACAGACGGGACGCTGAAAATCCAGGTCTCCTTGCAAATCGGAATAAAGACGGATGATAGCCACGATTGGACCAAGCTGCGTTACATGGACAACCACACGCCAGCGGACGCAGAGAGGGCGGGGCTATTTGTAAGAACATCAGCACCGTGCACGATTACTGGAACAATGGGACACTTCATCCTGACCCGATGTCCGAAAGGGGAAACTCTGACGGTGGGATTCACTGACAGTAGGAAGATCAGTCACTCATGTACGCACCCATTTCACCACGACCCTCCTGTGATAGGCCGGGAGAAATTCCATTCCCGACCGCAGCACGGTAAAGAGCTGCCTTGCAGCACGTACGTGCAGAGCACCGCCGCAACTACCGAGGAGATAGAGGTACACATGCCCCCAGACACCCCTGATCGCACATTGATGTCACAACAGTCCGGCAACGTAAAGATCACAGTTAATGGCCAGACGGTGCGGTACAAGTGTAATTGCGGTGGCTCAAATGAAGGACTAATAACTACAGACAAAGTGATTAATAACTGCAAAGTTGATCAATGTCATGCCGCGGTCACCAATCACAAAAAGTGGCAGTACAACTCCCCTCTGGTCCCGCGTAATGCTGAACTTGGGGACCGAAAAGGAAAAATCCACATCCCGTTTCCGCTGGCAAATGTAACATGCAGGGTGCCTAAAGCAAGGAACCCCACCGTGACGTACGGGAAAAACCAAGTCATCATGCTACTGTATCCCGACCACCCAACACTCCTGTCCTACCGGAACATGGGAGAAGAACCAAACTACCAAGAAGAGTGGGTGACGCATAAGAAGGAAGTCGTGCTAACCGTGCCGACTGAAGGGCTCGAGGTCACGTGGGGTAACAACGAGCCGTATAAGTATTGGCCGCAGTTATCTACAAACGGTACAGCCCATGGCCACCCGCATGAGATAATTCTGTATTATTATGAGCTGTACCCTACTATGACTGTAGTAGTTGTGTCAGTGGCCTCGTTCGTACTCCTGTCGATGGTGGGTGTGGCAGTGGGGATGTGCATGTGTGCACGACGCAGATGCATCACACCGTACGAACTGACACCAGGAGCTACCGTCCCTTTCCTGCTTAGCTTAATATGCTGCATCAGAACAGCTAAAGCGGCCACATACCAAGAGGCTGCGGTATACCTGTGGAATGAACAGCAACCTTTGTTTTGGCTACAAGCCCTTATTCCGCTGGCAGCCCTGATTGTCCTATGCAACTGTCTGAGACTCTTACCATGCTGCTGTAAAACGTTGGCTTTTTTAGCCGTAATGAGCGTCGGTGCCCACACTGTGAGCGCGTACGAACACGTAACAGTGATCCCGAACACGGTGGGAGTACCGTATAAGACTCTAGTCAATAGACCGGGCTACAGTCCCATGGTATTGGAGATGGAACTACTGTCAGTCACTTTGGAGCCAACGCTATCGCTTGATTACATCACGTGCGAGTACAAAACCGTTATCCCGTCTCCGTACGTGAAATGCTGCGGTACAGCAGAGTGCAAGGACAAAAACCTACCTGACTACAGCTGTAAGGTCTTCACCGGCGTCTACCCATTTATGTGGGGCGGAGCCTACTGCTTCTGCGACGCTGAAAACACGCAATTGAGCGAAGCACACGTGGAGAAGTCCGAATCATGCAAAACAGAATTTGCATCAGCATACAGGGCTCATACCGCATCCGCATCAGCTAAGCTCCGCGTCCTTTACCAAGGAAATAACATCACTGTAACTGCCTATGCTAACGGCGACCATGCCGTCACAGTTAAGGACGCCAAATTCATTGTGGGGCCAATGTCTTCAGCCTGGACACCTTTCGACAACAAAATTGTGGTGTACAAAGGTGACGTCTATAACATGGACTACCCGCCCTTTGGCGCAGGAAGACCAGGACAATTTGGCGATATCCAAAGTCGCACACCTGAGAGTACAGACGTCTATGCTAATACACAACTGGTACTGCAGAGACCGGCTGCGGGTACGGTACATGTGCCATACTCTCAGGCACCATCTGGCTTTAAGTATTGGCTAAAAGAACGAGGGGCGTCGCTGCAGCACACAGCACCATTTGGCTGCCAAATAGCAACAAACCCGGTAAGAGCGGTGAATTGCGCCGTAGGGAACATGCCCATCTCCATCGACATACCGGATGCGGCCTTCATTAGGGTCGTCGACGCGCCCTCTTTAACGGACATGTCGTGCGAGGTACCAGCCTGCACCCATTCCTCAGATTTCGGGGGCGTCGCCATTATTAAATATGCAGCCAGCAAGAAAGGCAAGTGTGCGGTGCATTCGATGACCAACGCCGTCACAATTCGGGAAGCTGAGATAGAAGTTGAAGGGAATTCTCAGCTGCAAATCTCTTTCTCGACGGCCTTGGCCAGCGCCGAATTCCGCGTACAAGTCTGTTCTACACAAGTACACTGTGTAGCCGAGTGCCACCCTCCGAAGGACCACATAGTCAATTACCCGGCGTCACATACCACCCTCGGGGTCCAGGACATTTCCGCTACGGCGCTGTCATGGGTGCAGAAGATCACGGGAGGCGTGGGACTGGTTGTCGCTGTTGCAGCACTGATTCTAATCGTGGTGCTATGCGTGTCGTTCAGCAGGCACTAA
		</sequence>
		<sequence>
			<taxon idref="057|Brazil|RJ|Duque-de-Caxias|2018-03-08"/>
			ATGGATCCTGTGTACGTGGACATAGACGCTGACAGCGCCTTTTTGAAGGCCCTGCAACGTGCGTACCCCATGTTTGAGGTGGAACCCAGGCAGGTCACACCGAATGACCATGCTAATGCTAGAGCGTTCTCGCATCTAGCTATAAAACTAATAGAGCNGGANNNNNNNNNCGACTCAACCATCCTGGACATCGGCAGTGCACCAGCAAGGAGGATGATGTCGGACAGGAAGTACCACTGCGTCTGCCCGATGCGCAGCGCAGAAGATCCCGAGAGACTCGCCAATTATGCGAGAAAGCTAGCATCTGCTGCAGGAAAAGTCCTGGACAGAAACATCTCTGGAAAGATCGGGGACTTACAAGCAGTAATGGCCGTGCCAGACACGGAGACGCCAACATTCTGCTTGCACACAGATGTCTCATGTAGACAGAGAGCAGACGTCGCGATATACCAAGACGTCTATGCTGTACACGCACCCACGTCGCTATACCACCAGGCGATTAAAGGGGTCCGAGTGGCGTACTGGGTAGGGTTCGACACAACCCCGTTCATGTACAATGCCATGGCGGGTGCCTACCCCTCATATTCGACAAACTGGGCAGACGAGCAGGTACTGAAGGCTAAGAACATAGGATTATGTTCAACAGACCTGACGGAAGGTAGACGAGGTAAATTGTCTATTATGAGAGGGAAGAAGCTAAAACCGTGTGACCGTGTGCTGTTCTCAGTAGGGTCAACGCTCTACCCGGAAAGCCGCAAGCTACTTAAGAGCTGGCACTTACCATCGGTGTTCCATCTAAAGGGCAAACTCAGCTTCACATGCCGCTGTGATACAGTGGTTTCGTGCGAGGGCTACGTCGTTAAGAGAATAACGATGAGCCCAGGCCTTTATGGAAAAACCACAGGGTATGCGGTAACCCACCACGCAGACGGATTCTTGATGTGCAAGACTACCGACACGGTTGACGGCGAAAGAGTGTCATTCTCGGTGTGCACATACGTGCCGGCGACCATTTGTGATCAAATGACCGGCATCCTTGCTACAGAAGTCACGCCGGAGGATGCACAGAAGCTGTTGGTGGGGCTGAACCAGAGAATAGTGGTTAACGGCAGAACGCAACGGAATACGAACACCATGAAAAACTATCTGCTTCCCGTGGTCGCCCAAGCCTTCAGTAAGTGGGCAAAGGAGTGCCGGAAAGACATGGAAGATGAAAAACTCCTGGGGGTCAGAGAAAGAACACTGACCTGCTGCTGTCTATGGGCATTCAAGAAGCAGANNNNNNNNNNNNNNNNNNNNNNNNNNGATACCCAGTCAATTCAGAAGGTTCAGGCCGAGTTTGACAGCTTTGTGGTACCGAGCCTGTGGTCGTCCGGGTTGTCAATCCCCTTGAGGACTAGAATCAAATGGTTGTTAAGCAAGGTGCCAAAAACCGACCTGATCCCATATAGCGGGGACGCCCAAGAAGCCCGGGACGCAGAAAAAGAAGCAGAGGAAGAACGAGAAGCAGAACTGACTCGTGAAGCCCTACCACCTCTACAGGCAGCACAGGAAGATGTTCAGGTCGAAATCGACGTGGAACAGCTTGAGGGCAGAGCGGGTGCAGGAATAATAGAGACTCCTAGAGGAGCTATCAAAGTTACTGCCCAACCAACAGACCACGTCGTGGGAGAGTACCTGGTACTTTCCCCGCAGACCGTACTACGGAGCCAGAAGCTCAGCCTAATTCACGCTTTGGCGGAGCAAGTGAAGACGTGCACGCACAGCGGACGAGCAGGGAGGTACGCGGTCGAAGCGTACGACGGCCGAGTCCTAGTGCCCTCAGGCTATGCAATCTCGCCTGAAGACTTCCAGAGTCTAAGCGAAAGCGCAACGATGGTGTATAACGAAAGAGAGTTCGTAAACAGAAAGCTACACCACATTGCGATGCACGGACCAGCCCTGAACACCGACGAAGAGTCGTATGAGCTGGTGAGGGCAGAGAGGACAGAACACGAGTACGTCTACGATGTGGACCAGAGAAGATGCTGTAAGAAGGAAGAAGCTGCAGGACTGGTACTGGTGGGCGACTTGACTAATCCGCCCTACCACGAATTCGCATATGAAGGGCTAAAAATCCGCCCTGCCTGCCCATACAAAATTGCAGTCATAGGAGTCTTCGGAGTACCAGGATCTGGCAAGTCAGCTATTATCAAGAACCTAGTTACCAGGCAAGACCTGGTGACTAGCGGAAAGAAAGAAAACTGCCAAGAAATCACCACCGACGTGATGAGACAGAGAGGTCTAGAGATATCTGCACGTACGGTTGACTCGCTGCTCTTGAATGGATGCAACAGGCCAGTCGACGTGTTGTACGTAGACGAGGCGTTTGCGTGCCACTCTGGAACGTTACTTGCTTTGATCGCCTTGGTTAGACCAAGGCAGAAAGTTGTACTCTGTGGTGACCCGAAGCAGTGCGGCTTCTTCAATATGATGCAGATGAAAGTCAACTATAATCACAACATCTGCACCCAAGTGTACCACAAAAGTATCTCCAGGCGGTGTACACTGCCTGTGACCGCCATTGTGTCATCGTTNCATTACGAAGGCAAAATGCGCACTACGAATGAGTACAACAAGCCGATTGTAGTGGACACTACAGGCTCAACAAAACCTGACGCTGGAGATCTCGTGTTAACGTGCTTCAGAGGGTGGGTTAAACAACTGCAAATTGACTATCGTGGATACGAGGTCATGACAGCAGCCGCATCCCAAGGGTTAACCAGAAAAGGAGTTTATGCAGTTAGGCAAAAAGTTAATGAAAACCCGCTCTATGCATCAACGTCAGAGCACGTCAACGTACTCCTAACACGTACGGAAGGTAAACTGGTATGGAAGACACTTTCCGGTGACCCGTGGATAAAGACGCTGCAGAACCCACCGAAAGGAAACTTCAAAGCAACTATCAAGGAGTGGGAGGTGGAGCATGCATCAATAATGGCGGGCATCTGCAGTCACCAAATGACCTTTGATACATTCCAAAACAAAGCCAATGTTTGTTGGGCTAAGAGCTTGGTCCCTATCCTCGAAACAGCGGGGATAAAACTAAATGATAGGCAGTGGTCCCAGATAATTCAAGCCTTCAAAGAAGATAAAGCATACTCACCTGAAGTAGCCCTGAATGAAATATGCACGCGCATGTATGGGGTGGATTTAGACAGTGGGCTATTTTCTAAACCATTGGTGTCTGTGTATTACTCGGATAACCACTGGGATAATAGGCCTGGAGGGAAGATGTTCGGATTCAACCCCGAGGCAGCATCCATTCTAGAAAGAAAGTATCCATTCACAAAAGGGAAGTGGAACATCAACAAGCAGATCTGTGTGACCACCAGGAGGATAGAAGACTTTAACCCTACCACCAATATTATACCGGCCAATAGGAGACTACCACACTCATTAGTGGCCGAACACCGCCCAGTAAAAGGGGAAAGAATGGAATGGCTGGTTAATAAGATAAACGGCCACCACGTGCTCCTGGTCAGTGGCTATAATCTTGTACTGCCTACTAAGAGAGTCACTTGGGTAGCGCCACTAGGTGTCCGCGGAGCGGACTACACATACAACCTAGAGTTGGGTCTGCCAGCAACGCTTGGCAGGTATGACCTAGTGGTCATAAACATCCACACACCTTTTCGCATACACCATTACCAACAGTGCGTAGACCACGCAATGAAACTGCAAATGCTCGGGGGTGACTCATTGAGACTGCTCAAACCGGGTGGCTCTCTATTGATCAGAGCATATGGTTACGCAGATAGAACCAGTGAACGAGTCATCTGCGTGTTGGGACGCAAGTTCAGATCGTCTAGAGCGTTGAAACCACCATGTGTCACCAGCAACACTGAGATGTTTTTCCTATTCAGCAACTTTGACAATGGCAGAAGGAATTTCACAACTCATGTCATGAATAATCAACTGAATGCAGCCTTTGTAGGACAGGCCACCCGAGCAGGATGTGCACCGTCGTACCGGGTAAAACGCATGGACATCGCGAAGAACGATGAAGAGTGCGTAGTTAACGCCGCTAACCCTCGCGGGTTACCGGGTGACGGTGTTTGCAAGGCAGTATACAAAAAATGGCCGGAGTCCTTTAAGAATAGTGCAACACCAGTGGGAACCGCAAAAACAGTCATGTGCGGTACGTATCCAGTAATCCACGCCGTTGGACCGAATTTCTCTAATTATTTGGAATCTGAAGGGGACCGGGAATTGGCAGCTGCCTATCGAGAAGTCGCAAAGGAAGTAACTAGACTGGGAGTAAATAGTGTAGCTATACCTCTCCTCTCCACAGGTGTATACTCAGGAGGGAAAGATAGGCTGACCCAGTCACTGAACCACCTCTTCACAGCCATGGACTCGACGGATGCAGACGTGGTCATCTACTGTCGCGACAAAGAATGGGAGAAGAAAATATCCGAGGCCATACAGATGCGGACTCAAGTGGAGTTGCTGGATGAGCACATCTCCATAGACTGCGATATTGTTCGCGTGCACCCTGACAGCAGCTTGGCAGGCAGAAAAGGATACAGCACCACGGAAGGCGCACTGTACTCATATCTAGAAGGGACTCGTTTTCACCAGACGGCAGTGGACATGGCAGAGATATATACTATGTGGCCAAAGCAAACAGAGGCCAACGAGCAAGTCTGCCTATATGCCCTGGGGGAAAGTATTGAATCGATCAGGCAGAAATGCCCGGTGGATGATGCAGATGCATCGTCTCCTCCAAAAACTGTCCCGTGCCTTTGCCGTTACGCCATGACTCCGGAACGCGTCACCAGACTTCGCATGAACCACGTCACAAGTATAATTGTGTGTTCCTCGTTTCCCCTTCCAAAGTACAAAATAGAAGGAGTGCAAAAAGTCAAATGCTCTAAGGTAATGCTATTTGACCACAACGTGCCATCACGCGTAAGTCCAAGGGAATATAGATCTTCCCCGGAGGCTGCACAGGAAGCGAGTACAACCACGTCACTGACGCATAGCCAATTCGACCTAAGCGTTGACGGCGAGATACTACCCGTCCCGTCAGATCTGGATGCTGACGCCCCAGCCCTAGAACCAGCTCTAGACGACAGGGCGACACACNNNNNNNNNNNNNNNNNNNNNNNNNTTGCGGCCGTGTCTGACTGGGTAATGAGCACCGTACCTGTCGCGCCGCCCAGAAGAAGGCGAGGGAGAAACCTGACTGTGACATGCGACGAGAGAGAAGGGAACATAACACCCATGGCTAGCGTCCGATTCTTTAGGGCAGAGCTGCGTCCGGTCGTACAAGAAACAGCGGAGACGCGTGACACAGCAATGTCTCTTCAGGCACCGCCGAGTACCGCCACGGAACTGAATCATCCGCCGATCTCCTTCGGAGCACCAAGCGAGACGTTCCCCATTACATTTGGGGACTTCAACGAAGGAGAAATCGAAAGCTTGTCTTCTGAGCTGCTAACTTTCGGAGACTTCCTACCCGGAGAAGTGGATGACTTGACAGATAGCGACTGGTCCACGTGCTCAGACACGGACGACGAGTTATGACTAGACAGGGCAGGTGGGTATATATTCTCGTCGGACACCGGTCCAGGTCATTTACAACAGAAGTCAGTACGCCAGTCAGTGCTGCCGGTGAACACCCTGGAGGAAGTCCACGAGGAGAAGTGTTACCCACCTAAGTTGGATGAAGTAAAGGAGCAACTATTACTTAAGAAACTCCAGGAGAGTGCATCCATGGCCAACAGAAGCAGGTACCAGTCGCGCAAAGTAGAAAACATGAAAGCAACAATCATCCAGAGACTAAAGAGAGGCTGTAGACTATACTTAATGTCAGAGACCTCAAAAGTCCCTACTTACCGGACCACATATCCGGCGCCTGTGTACTCGCCTCCGGTCAACGTCCGACTGTCCAACCCCGAGTCCGCAGTGGCAGCATGCAATGAGTTCCTAGCTAGAAACTATCCAACTGTCTCATCATACCAAATTACCGACGAGTATGATGCATATTTAGACATGGTGGACGGGTCGGAGAGTTGCCTGGATCGAGCGACATTCAATCCGTCAAAACTTAGGAGCTACCCGAAACAGCACGCTTACCATGCGCCCTCCATCAGAAGCGCTGTACCGTCCCCATTCCAGAACACACTACAGAATGTACTGGCAGCAGCCACGAAAAGAAACTGCAACGTCACACAGATGAGGGAATTACCCACTTTGGACTCAGCAGTATTCAACGTGGAGTGTTTTAAAAAATTCGCATGCAACCAAGAATACTGGGAAGAATTTGCTGCCAGCCCTATTAGGATAACAACTGAGAATTTAACAACCTATGTTACTAAACTAAAAGGGCCAAAAGCAGCAGCGCTATTTGCAAAAACCCACAATCTGCTGCCACTGCAGGAAGTACCAATGGATAGGTTCACAGTAGATATGAAAAGGGACGTGAAGGTGACTCCTGGTACAAAGCACACAGAGGAAAGACCTAAGGTGCAGGTTATACAGGCGGCTGAACCCTTGGCGACAGCATACCTATGTGGGATTCACAGAGAGCTGGTTAGGAGGCTGAACGCCGTCCTCCTACCCAATGTACATACACTATTTGATATGTCTGCCGAGGATTTCGATGCCATCATAGCCGCACACTTTAAGCCAGGAGACACTGTTTTAGAAACGGACATAGCCTCCTTTGACAAGAGCCAAGATGATTCACTTGCGCTTACTGCCTTGATGTTGTTAGAAGATTTAGGGGTGGATCACTCCCTGTTGGACTTGATAGAGGCCGCTTTTGGAGAGATTTCCAGCTGTCATCTACCGACAGGTACGCGCTTCAAGTTCGGCGCCATGATGAAATCTGGTATGTTCCTAACTCTGTTCGTCAACACATTGCTAAACATCACCATCGCTAGCCGCGTGCTGGAAGATCGTCTGACAAAATCCGCGTGCGCGGCCTTCATCGGCGACGACAACATAATACATGGAGTCGTCTCCGATGAATTGATGGCAGACAGATGCGCCACTTGGATGAACATGGAAGTGAAGATCATAGATGCAGTTGTATCCTTGAAAGCCCCTTACTTTTGTGGAGGGTTTATACTGCACGATACTGTGACGGGAACAGCCTGCAGAGTGGCAGACCCGCTAAAAAGGCTATTCAAACTGGGCAAACCGCTAGCGGCAGGTGACGAACAAGATGAAGATAGAAGACGAGCGCTGGCTGACGAAGTGATCAGATGGCAACGAACAGGGCTAATTGATGAGTTGGAGAAAGCGGTATACTCTAGGTATGAAGTGCAGGGTATATCAGTTGTGGTAATGTCCATGGCCACCTTTGCAAGCTCCAGATCTAACTTCGAGAAGCTCAGAGGACCCGTCATAACTTTGTACGGCGGTCCTAAATAGNNNNNNNNNNNNNNNNNNNNNNNNNNNNNNNNNNNNNNNNNNNNNNNNNNNNNNNNNNNNNNNNNNNNNNNNNNNNNNNNNNNNNNNNCCAGACCGCGCCCTCAGAGGCAAGCCGGGCAACTTGCCCAGCTGATCTCAGCAGTTAATAAACTGACAATGCGCGCGGTACCCCAACAGAAGCCACGCAGGAATCGGAAGAATAAGAAGCAAAAGCAAAAGCGACAGGCGCCACAAAACAACACAAATCAAAAGAAGCAGCCGCCTAAAAAGAAACCAGCTCAAAAGAAAAAGAAGCCGGGCCGCAGAGAGAGGATGTGCATGAAAATCGAAAATGATTGTATTTTTGAAGTCAAGTATGAAGGTAAGGTAACAGGTTACGCGTGCTTGGTGGGGGACAAAGTAATGAAACCAGCACACGTAAAGGGGACCATCGATAACGCGGACCTGGCCAAACTGGCCTTTAAGCGGTCATCTAAGTATGACCTTGAATGCGCGCAGATACCCGTGCACATGAAGTCCGACGCTTCGAAGTTCACCCATGAGAAACCAGAGGGGTACTACAACTGGCACCACGGAGCAGTACAGTACTCAGGAGGCCGGTTCACCATCCCCACAGGTGCTGGCAAACCAGGGGACAGCGGCAGACCGATCTTCGACAACAAGGGACGCGTGGTGGCCATAGTCTTAGGAGGAGCTAATGAAGGAGCCCGTACAGCCCTCTCGGTGGTGACCTGGAATAAAGACATTGTCACTAAAATCACCCCCGAGGGGGCCGAAGAGTGGAGTCTTGCCATCCCAGTCATGTGCCTGCTGGCAAATACCACGTTCCCCTGCTCCCAGCCCCCTTGCACTCCCTGCTGCTATGAAAGGGAACCAGAGGAAACCCTACGCATGCTTGAGGACAACGTCATGAGACCTGGGTACTATCAGCTGCTACAAGCATCCTTAACATGTTCTCCCCACCGTCAGCGACGCAGTACCAAGGACAACTTCAATGTCTATAAAGCCACAAGACCGTACTTAGCTCACTGTCCCGACTGTGGAGAAGGGCACTCGTGCCATAGTCCCGTAGCATTAGAACGCATCAGAAATGAAGCGACAGACGGGACGCTGAAAATCCAGGTCTCCTTGCAAATCGGAATAAAGACGGATGATAGCCACGATTGGACCAAGCTGCGTTACATGGACAACCACACGCCAGCGGACGCAGAGAGGGCGGGGCTATTTGTAAGAACATCAGCACCGTGCACGATTACTGGAACAATGGGACACTTCATCCTGACCCGATGTCCGAAAGGGGAAACTCTGACGGTGGGATTCACTGACAGTAGGAAGATCAGTCACTCATGTACGCACCCATTTCACCACGACCCTCCTGTGATAGGCCGGGAGAAATTCCATTCCCGACCGCAGCACGGTAAAGAGCTGCCTTGCAGCACGTACGTGCAGAGCACCGCCGCAACTACCGAGGAGATAGAGGTACACATGCCCCCAGACACCCCTGATCGCACACTGATGTCACAACAGTCCGGCAACGTAAAGATCACAGTTAATGGCCAGACGGTGCGGTACAAGTGTAATTGCGGTGGCTCAAATGAAGGACTAATAACTACAGACAAAGTGATTAATAACTGCAAAGTTGATCAATGTCATGCCGCGGTCACCAATCACAAAAAGTGGCAGTACAACTCCCCTCTGGTCCCGCGTAATGCTGAACTTGGGGACCGAAAAGGAAAAATCCACATCCCGTTTCCGCTGGCAAATGTAACATGCAGAGTGCCTAAAGCAAGGAACCCCACCGTGACGTACGGGAAAAACCAAGTCATCATGCTACTGTATCCCGACCACCCAACACTCCTGTCCTACCGGAACATGGGAGAAGAACCAAACTACCAAGAAGAGTGGGTGACGCATAAGAAGGAAGTCGTGCTAACCGTGCCGACTGAAGGGCTCGAGGTCACGTGGGGTAACAACGAGCCGTATAAGTATTGGCCGCAGTTATCTACAAACGGTACAGCCCATGGCCACCCGCATGAGATAATTCTGTATTATTATGAGCTGTACCCTACTATGACTGTAGTAGTTGTGTCAGTGGCCTCGTTCGTACTCCTGTCGATGGTGGGTGTGGCAGTGGGGATGTGCATGTGTGCACGACGCAGATGCATCACACCGTACGAACTGACACCAGGAGCTACCGTCCCTTTCCTGCTTAGCCTAATATGCTGCATCAGAACAGCTAAAGCGGCCACATACCAAGAGGCTGCGGTATACCTGTGGAATGAACAGCAACCTTTGTTTTGGCTACAAGCCCTTATTCCGCTGGCAGCCCTGATTGTCCTATGCAACTGTCTGAGACTCTTACCATGCTGCTGTAAAACGTTGGCTTTTTTAGCCGTAATGAGCGTCGGTGCCCACACTGTGAGCGCGTACGAACACGTAACAGTGATCCCGAACACGGTGGGAGTACCGTATAAGACTCTAGTCAATAGACCGGGCTACAGTCCCATGGTATTGGAGATGGAACTACTGTCAGTCACTTTGGAGCCAACGCTATCGCTTGATTACATCACGTGCGAGTACAAAACCGTTATCCCGTCTCCGTACGTGAAATGCTGCGGTACAGCAGAGTGCAAGGACAAAAACCTACCTGACTACAGCTGTAAGGTCTTCACCGGCGTCTACCCATTTATGTGGGGCGGAGCCTACTGCTTCTGCGACGCTGAAAACACGCAATTGAGCGAAGCACACGTGGAGAAGTCCGAATCATGCAAAACAGAATTTGCATCAGCATACAGGGCTCATACCGCATCCGCATCAGCTAAGCTCCGCGTCCTTTACCAAGGAAATAACATCACTGTAACTGCCTATGCTAACGGCGACCATGCCGTCACAGTTAAGGACGCCAAATTCATTGTGGGGCCAATGTCTTCAGCCTGGACACCTTTCGACAACAAAATTGTGGTGTACAAAGGTGACGTCTATAACATGGACTACCCGCCCTTTGGCGCAGGAAGACCAGGACAATTTGGCGATATCCAAAGTCGCACACCTGAGAGTACAGACGTCTATGCTAATACACAACTGGTACTGCAGAGACCGGCTGCGGGTACGGTACATGTGCCATACTCTCAGGCACCATCTGGCTTTAAGTATTGGCTAAAAGAACGAGGGGCGTCGCTGCAGCACACAGCACCATTTGGCTGCCAAATAGCAACAAACCCGGTAAGAGCGGTGAATTGCGCCGTAGGGAACATGCCCATCTCCATCGACATACCGGATGCGGCCTTCATTAGGGTCGTCGACGCGCCCTCTTTAACGGACATGTCGTGCGAGGTACCAACCTGCACCCATTCCTNNNATTTCGGGGGCGTCGCCATTATTAAATATGCAGCCAGCAAGAAAGGCAAGTGTGCGGTGCATTCGATGACCAACGCCGTCACAATTCGGGAAGCTGAGATAGAAGTTGAAGGGAATTCTCAGCTGCAAATCTCTTTCTCGACGGCCTTGGCCAGCGCCGAATTCCGCGTACAAGTCTGTTCTACACAAGTACACTGTGTAGCCGAGTGCCACCCTCCGAAGGACCACATAGTCAATTACCCGGCGTCACATACCACCCTCGGGGTCCAGGACATTTCCGCTACGGCGCTGTCATGGGTGCAGAAGATCACGGGAGGCGTGGGACTGGTTGTCGCTGTTGCAGCACTGATTCTAATCGTGGTGCTATGCGTGTCGTTCAGCAGGCACTAA
		</sequence>
		<sequence>
			<taxon idref="066|Brazil|RJ|Duque-de-Caxias|2018-03-15"/>
			ATGGATCCTGTGTACGTGGACATAGACGCTGACAGCGCCTTTTTGAAGGCCCTGCAACGTGCGTACCCCATGTTTGAGGTGGAACCCAGGCAGGTCACACCGAATGACCATGCTAATGCTAGAGCGTTCTCGCATCNNNNNNNNNNNNNNNNNNNNNNNNNNNNNNNNNNNNNNNNNNNNNNNNNNNNNNNNNNNNNNNNNNNNNNNNNNNNNNNNNTGTCGGACAGGAAGTACCACTGCGTCTGCCCGATGCGCAGCGCAGAAGATCCCGAGAGACTCGCCAATTATGCGAGAAAGCTAGCATCTGCTGCAGGAAAAGTCCTGGACAGAAACATCTCTGGAAAGATCGGGGACTTACAAGCAGTAATGGCCGTGCCAGACACGGAGACGCCAACATTCTGCTTGCACACAGATGTCTCATGTAGACAGAGAGCAGACGTCGCGATATACCAAGACGTCTATGCTGTACACGCACCCACGTCGCTATACCACCAGGCGATTAAAGGGGTCCGAGTGGCGTACTGGGTAGGGTTCGACACAACCCCGTTCATGTACAATGCCATGGCGGGTGCCTACCCCTCATATTCGACAAACTGGGCAGACGAGCAGGTACTGAAGGCTAAGAACATAGGATTATGTTCAACAGACCTGACGGAAGGTAGACGAGGTAAATTGNNNNNNNNNNNNNGGAAGAAGCTAAAACCGTGTGACCGTGTGCTGTTCTCAGTAGGGTCAACGCTCTACCCGGAAAGCCGCAAGCTACTTAAGAGCTGGCACTTACCATCGGTGTTCCATCTAAAGGGCAAACTCAGCTTCACATGCCGCTGTGATACAGTGGTTTCGTGCGAGGGCTACGTCGTTAAGAGAATAACGATGAGCCCAGGCCTTTATGGAAAAACCACAGGGTATGCGGTAACCCACCACGCAGACGGATTCTTGATGTGCAAGACTACCGACACGGTTGACGGCGAAAGAGTGTCATTCTNNNNNNNCACATACGTGCCGGCGACCATTTGTGATCAAATGACCGGCATCCTTGCTACAGAAGTCACGCCGGAGGATGCACAGAAGCTGTTGGTGGGGCTGAACCAGAGAATAGTGGTTAACGGCAGAACGCAACGGAATACGAACACCATGAAAAACTATCTGCTTCCCGTGGTCGCCCAAGCCTTCAGTAAGTGGGCAAAGGAGTGCCGGAAAGACATGGAAGATGAAAAACTCCTGGGGGTCAGAGAAAGAACACTGACCTGCTGCTGTCTATGGGCATTCAAGAAGCANNNNNNNNNNNNNNNNNNNNNNNNNNNNNNTACCCAGTCAATTCAGAAGGTTCAGGCCGAGTTTGACAGCTTTGTGGTACCGAGCCTGTGGTCGTCCGGGTTGTCAATCCCCTTGAGGACTAGAATCAAATGGTTGTTAAGCAAGGTGCCAAAAACCGACCTGATCCCATATAGCGGGGACGCCCAAGAAGCCCGGGACGCAGAAAAAGAAGCAGAGGAAGAACGAGAAGCAGAACTGACTCGTGAAGCCCTACCACCTCTACAGGCAGCACAGGAAGATGTTCAGGTCGAAATCGACGTGGAACAGCTTGAGGACAGAGCGGGTGCAGGAATAATAGAGACTCCTAGAGGAGCTATCAAAGTTACTGCCCAACCAACAGACCACGTCGTGGGAGAGTACCTGGTACTTTCCCCGCAGACCGTACTACGGAGCCAGAAGCTCAGCCTAATTCACGCTTTGGCGGAGCAAGTGAAGACGTGCACGCACAGCGGACGAGCAGGGAGGTACGCGGTCGAAGCGTACGACGGCCGAGTCCTAGTGCCCTCAGGCTATGCAATCTCGCCTGAAGACTTCCAGAGTCTAAGCGAAAGCGCAACGATGGTGTATAACGAAAGAGAGTTCGTAAACAGAAAGCTACACCACATTGCGATGCACGGACCAGCCCTGAACACCGACGAAGAGTCGTATGAGCTGGTGAGGGCAGAGAGGACAGAACACGAGTACGTCTACGATGTGGACCAGAGAAGATGCTGTAAGAAGGAAGAAGCTGCAGGACTGGTACTGGTGGGCGACTTGACTAATCCGCCCTACCACGAATTCGCATATGAAGGGCTAAAAATCCGCCCTGCCTGCCCATACAAAATTGCAGTCATAGGAGTCTTCGGAGTACCAGGATCCGGCAAGTCAGCTATTATCAAGAACCTAGTTACCAGGCAAGACCTGGTGACTAGCGGAAAGAAAGAAAACTGCCAAGAAATCACCACCGACGTGATGAGACAGAGAGGTCTAGAGATATCTGCACGTACGGTTGACTCGCTGCTCTTGAATGGATGCAACAGGCCAGTCGACGTGTTGTACGTAGACGAGGCGTTTGCGTGCCACTCTGGAACGTTACTTGCTTTGATCGCCTTGGTTAGACCAAGGCAGAAAGTTGTACTCTGTGGTGACCCGAAGCAGTGCGGCTTCTTCAATATGATGCAGATGAAAGTCAACTATAATCACAACATCTGCACCCAAGTGTACCACAAAAGTATCTCCAGGCGGTGTACACTGCCTGTGACCGCCATTGTGTCATCGTTGCATTACGAAGGCAAAATGCGCACTACGAATGAGTACAACAAGCCGATTGTAGTGGACACTACAGGCTCAACAAAACCTGACGCTGGAGATCTCGTGTTAACGTGCTTCAGAGGGTGGGTTAAACAACTGCAAATTGACTATCGTGGATACGAGGTCATGACAGCAGCCGCATCCCAAGGGTTAACCAGAAAAGGAGTTTATGCANNNNNNNNNNNNNNNNNNNNNNNNNNNNNNNNNNNNNNNNNNNNNNNNNNNNNNNNNNNNNNCCTAACACGTACGGAAGGTAAACTGGTATGGAAGACACTTTCCGGTGACCCGTGGATAAAGACGCTGCAGAACCCACCGAAAGGAAACTTCAAAGCAACTATCAAGGAGTGGGAGGTGGAGCATGCATCAATAATGGCGGGCATCTGCAGTCACCAAATGACCTTTGATACATTCCAAAACAAAGCCAATGTTTGTTGGGCTAAGAGCTTGGTCCCTATCCTCGAAACAGCGGGGATAAAACTAAATGATAGGCAGTGGTCCCAGATAATTCAAGCCTTCAAAGAAGATAAAGCATACTCACCTGAAGTAGCCCTGAATGAAATATGCACGCGCATGTATGGGGTGGATTTAGACAGTGGGCTATTTTCTAAACCATTGGTGTCTGTGTATTACTCGGATAACCACTGGGATAATAGGCCTGGAGGGAAGATGTTCGGATTCAACCCCGAGGCAGCATCCATTCTAGAAAGAAAGTATCCATTCACAAAAGGGAAGTGGAACATCAACAAGCAGATCTGTGTGACCACCAGGAGGATAGAAGACTTTAACCCTACCACCAATATTATACCGGCCAATAGGAGACTACCACACTCATTAGTGGCCGAACACCGCCCAGTAAAAGGGGAAAGAATGGAATGGCTGGTTAATAAGATAAACGGCCACCACGTGCTCCTGGTCAGTGGCTATAATCTTGTACTGCCTACTAAGAGAGTCACTTGGGTAGCGCCACTAGGTGTCCGCGGAGCGGACTACACATACAACCTAGAGTTGGGTCTGCCAGCAACGCTTGGCAGGTATGACCTAGTGGTCATAAACATCCACACACCTTTTCGCATACACCATTACCAACAGTGCGTAGACCACGCAATGAAACTGCAAATGCTCGGGGGTGACTCATTGAGACTGCTCAAACCGGGTGGCTCTCTATTGATCAGAGCATATGGTTACGCAGATAGAACCAGTGAACGAGTCATCTGCGTGTTGGGACGCAAGTTCAGATCGTCTAGAGCGTTGAAACCACCATGTGTCACCAGCAACACTGAGATGTTTTTCCTATTCAGCAACTTTGACAATGGCAGAAGGAATTTCACAACTCATGTCATGAATAATCAACTGAATGCAGCCTTTGTAGGACAGGCCACCCGAGCAGGATGTGCACCGTCGTACCGGGTAAAACGCATGGACATCGCGAAGAACGATGAAGAGTGCGTAGTTAACGCCGCTAACCCTCGCGGGTTACCGGGTGACGGTGTTTGCAAGGCAGTATACAAAAAATGGCCGGAGTCCTTTAAGAATAGTGCAACACCAGTGGGAACCGCAAAAACAGTCATGTGCGGTACGTATCCAGTAATCCACGCCGTTGGACCGAATTTCTCTAATTATTTGGAATCTGAAGGGGACCGGGAATTGGCAGCTGCCTATCGAGAAGTCGCAAAGGAAGTAACTAGACTGGGAGTAAATAGTGTAGCTATACCTCTCCTCTCCACAGGTGTATACTCAGGAGGGAAAGATAGGCTGACCCAGTCACTGAACCACCTCTTCACAGCCATGGACTCGACGGATGCAGACGTGGTCATCTACTGTCGCGACAAAGAATGGGAGAAGAAAATATCCGAGGCCATACAGATGCGGACTCAAGTGGAGTTGCTGGATGAGCACATCTCCATAGACTGCGATATTGTTCGCGTGCACCCTGACAGCAGCTTGGCAGGCAGAAAAGGATACAGCACCACGGAAGGCGCACTGTACTCATATCTAGAAGGGACTCGTTTTCACCAGACGGCAGTGGACATGGCAGAGATATATACTATGTGGCCAAAGCAAACAGAGGCCAACGAGCAAGTCTGCCTATATGCCCTGGGGGAAAGTATTGAATCGATCAGGCAGAAATGCCCGGTGGATGATGCAGATGCATCGTCTCCTCCAAAAACTGTCCCGTGCCTTTGCCGTTACGCCATGACTCCGGAACGCGTCACCAGACTTCGCATGAACCACGTCACAAGTATAATTGTGTGTTCCTCGTTTCCCCTTCCAAAGTACAAAATAGAAGGAGTGCAAAAAGTCAAATGTTCTAAGGTAATGCTATTTGACCACAACGTGCCATCACGCGTAAGTCCAAGGGAATATAGATCTTCCCCGGAGGCTGCACAGGAAGCGAGCACAACCACGTCACTGACGCATAGCCAATTCGACCTAAGCGTTGACGGCGAGATACTACCCGTCCCGTCAGATCTGGATGCTGACGCCCCAGCCCTAGNNNNNNNNNNNNNNNNNNNNNNNNNNNNNNNNNNNNNNNNNNNNNNNNNNNNNNNNNNNNNNNNNNNNNNNNNNNNNNNNNNNNNNNNNNNNNNNNNNNNNNNCAGAAGAAGGCGAGGGAGAAACCTGACTGTGACATGCGACGAGAGAGAAGGGAACATAACACCCATGGCTAGCGTCCGATTCTTTAGGGCAGAGCTGCGTCCGGTCGTACAAGAAACAGCGGAGACGCGTGACACAGCAATGTCTCTTCAGGCACCGCCGAGTACCGCCACGGAACTGAATCATCCGCCGATCTCCTTCGGAGCACCAAGCGAGACGTTCCCCATCACATTTGGGGACTTCAACGAAGGAGAAATCGAAAGCTTGTCTTCTGAGCTGCTAACTTTCGGAGACTTCCTACCCGGAGAAGTGGATGACTTGACAGATAGCGACTGGTCCACGTGCTCAGACACGGACGACGAGTTATGACTAGACAGGGCAGGTGGGTATATATTCTCGTCGGACACCGGTCCAGGTCATTTACAACAGAAGTCAGTACGCCAGTCAGTGCTGCCGGTGAACACCCTGGAGGAAGTCCACGAGGAGAAGTGTTACCCACCTAAGTTGGATGAAGTAAAGGAGCAACTATTACTTAAGAAACTCCAGGAGAGTGCATCCATGGCCAACAGAAGCAGGTACCAGTCGCGCAAAGTAGAAAACATGAAAGCAACAATCATCCAGAGACTAAAGAGAGGCTGTAGACTATACTTAATGTCAGAGACCTCAAAAGTCCCTACTTACCGGACCACATATCCGGCGCCTGTGTACTCGCCTCCGGTCAACGTCCGACTGTCCAACCCCGAGTCCGCAGTGGCAGCATGCAATGAGTTCCTAGCTAGAAACTATCCAACTGTCTCATCATACCAAATTACCGACGAGTATGATGCATATTTAGACATGGTGGACGGGTCGGAGAGTTGCCTGGATCGAGCGACATTCAATCCGTCAAAACTTAGGAGCTACCCGAAACAGCACGCTTACCATGCGCCCTCCATCAGAAGCGCTGTACCGTCCCCATTCCAGAACACACTACAGAATGTACTGGCAGCAGCCACGAAAAGAAACTGCAACGTCACACAGATGAGGGAATTACCCACTTTGGACTCAGCAGTATTCAACGTGGAGTGTTTTAAAAAATTCGCATGCAACCAAGAATACTGGGAAGAATTTGCTGCCAGCCCTATTAGGATAACAACTGAGAATTTAACAACCTATGTTACTAAACTAAAAGGGCCAAAAGCAGCAGCGCTATTTGCAAAAACCCACAATCTGCTGCCACTGCAGGAAGTACCAATGGATAGGTTCACAGTAGATATGAAAAGGGACGTGAAGGTGACTCCTGGTACAAAGCACACAGAGGAAAGACCTAAGGTGCAGGTTATACAGGCGGCTGAACCCTTGGCGACAGCATACCTATGTGGGATTCACAGAGAGCTGGTTAGGAGGCTGAACGCCGTCCTCCTACCCAATGTACATACACTATTTGATATGTCTGCCGAGGATTTCGATGCCATCATAGCCGCACACTTTAAGCCAGGAGACACTGTTTTAGAAACGGACATAGCCTCCTTTGACAAGAGCCAAGATGATTCACTTGCGCTTACTGCCTTGATGTTGTTAGAAGATTTAGGGGTGGATCACTCCCTGTTGGACTTGATAGAGGCCGCTTTTGGAGAGATTTCCAGCTGTCATCTACCGACAGGTACGCGCTTCAAGTTCGGCGCCATGATGAAATCTGGTATGTTCCTAACTCTGTTCGTCAACACATTGCTAAACATNNNNNNNNNNNNNNNNNNNNNNNNNNNNNGTCTGACAAAATCCGCGTGCGCGGCCTTCATCGGCGACGACAACATAATACATGGAGTCGTCTCCGATGAATTGATGGCAGACAGATGCGCCACTTGGATGAACATGGAAGTGAAGATCATAGATGCAGTTGTATCCTTGAAAGCCCCTTACTTTTGTGGAGGGTTTATACTGCACGATACTGTGACGGGAACAGCCTGCAGAGTGGCAGACCCGCTAAAAAGGCTATTCAAACTGGGCAAACCGCTAGCGGCAGGTGACGAACAAGATGAAGATAGAAGACGAGCGCTGGCTGACGAAGTGATCAGATGGCAACGAACAGGGCTAATTGATGAGTTGGAGAAAGCGGTATACTCTAGGTATGAAGTGCAGGGTATATCAGTTGTGGTAATGTCCATGGCCACCTTTGCAAGCTCCAGATCTAACTTCGAGAAGCTCAGAGGACCCGTCATAACTTTGTACGGCGGTCCTAAATAGNNNNNNNNNNNNNNNNNNNNNNNNNNNNNNNNNNNNNNNNNNNNNNNNNNNNNNNNNNNNNNGCGCCCCACTATCCAAGTAATCAGGCCCAGACCGCGCCCTCAGAGGCAAGCCGGGCAACTTGCCCAGCTGATCTCAGCAGTTAATAAACTGACAATGCGCGCGGTACCCCAACAGAAGCCACGCAGGAATCGGAAGAATAAGAAGCAAAAGCAAAAGCGACAGGCGCCACAAAACAACACAAATCAAAAGAAGCAGCCGCCTAAAAAGAAACCAGCTCAAAAGAAAAAGAAGCCGGGCCGCAGAGAGAGGATGTGCATGAAAATCGAAAATGATTGTATTTTTGAAGTCAAGTATGAAGGTAAGGTAACAGGTTACGCGTGCTTGGTGGGGGACAAAGTAATGAAACCAGCACACGTAAAGGGGACCATCGATAACGCGGACCTGGCCAAACTGGCCTTTAAGCGGTCATCTAAGTATGACCTTGAATGCGCGCAGATACCCGTGCACATGAAGTCCGACGCTTCGAAGTTCACCCATGAGAAACCAGAGGGGTACTACAACTGGCACCACGGAGCAGTACAGTACTCAGGAGGCCGGTTCACCATCCCCACAGGTGCTGGCAAACCAGGGGACAGCGGCAGACCGATCTTCGACAACAAGGGACGCGTGGTGGCCATAGTCTTAGGAGGAGCTAATGAAGGAGCCCGTACAGCCCTCTCGGTGGTGACCTGGAATAAAGACATTGTCACTAAAATCACCCCCGAGGGGGCCGAAGAGTGGAGTCTTGCCATCCCAGTCATGTGCCTGCTGGCAAATACCACGTTCCCCTGCTCCCAGCCCCCTTGCACTCCCTGCTGCTATGAAAGGGAACCAGAGGAAACCCTACGCATGCTTGAGGACAACGTCATGAGACCTGGGTACTATCAGCTGCTACAAGCATCCTTAACATGTTCTCCCCACCGTCAGCGACGCAGTACCAAGGACAACTTCAATGTCTATAAAGCCACAAGACCGTACTTAGCTCACTGTCCCGACTGTGGAGAAGGGCACTCGTGCCATAGTCCCGTAGCATTAGAACGCATCAGAAATGAAGCGACAGACGGGACGCTGAAAATCCAGGTCTCCTTGCAAATCGGAATAAAGACGGATGATAGCCACGATTGGACCAAGCTGCGTTACATGGACAACCACACGCCAGCGGACGCAGAGAGGGCGGGGCTATTTGTAAGAACATCAGCACCGTGCACGATTACTGGAACAATGGGACACTTCATCCTGACCCGATGTCCGAAAGGGGAAACTCTGACGGTGGGATTCACTGACAGTAGGAAGATCAGTCACTCATGTACGCACCCATTTCACCACGACCCTCCTGTGATAGGCCGGGAGAAATTCCATTCCCGACCGCAGCACGGTAAAGAGCTGCCTTGCAGCACGTACGTGCAGAGCACCGCCGCAACTACCGAGGAGATAGAGGTACACATGCCCCCAGACACCCCTGATCGCACACTGATGTCACAACAGTCCGGCAACGTAAAGATCACAGTTAATGGCCAGACGGTGCGGTACAAGTGTAATTGCGGTGGCTCAAATGAAGGACTAATAACTACAGACAAAGTGATTAATAACTGCAAGGTTGATCAATGTCATGCCGCGGTCACCAATCACAAAAAGTGGCAGTACAACTCCCCTCTGGTCCCGCGTAATGCTGAACTTGGGGACCGAAAAGGAAAAATCCACATCCCGTTTCCGCTGGCAAATGTAACATGCAGGGTGCCTAAAGCAAGGAACCCCACCGTGACGTACGGGAAAAACCAAGTCATCATGCTACTGTATCCCGACCACCCAACACTCCTGTCCTACCGGAACATGGGAGAAGAACCAAACTACCAAGAAGAGTGGGTGACGCATAAGAAGGAAGTCGTGCTAACCGTGCCGACTGAAGGGCTCGAGGTCACGTGGGGTAACAACGAGCCGTATAAGTATTGGCCGCAGTTATCTACAAACGGTACAGCCCATGGCCACCCGCATGAGATAATTCTGTATTATTATGAGCTGTACCCTACTATGACAGTAGTAGTTGTGTCAGTGGCCTCGTTCGTACTCCTGTCGATGGTGGGTGTGGCAGTGGGGATGTGCATGTGTGCACGACGCAGATGCATCACACCGTACGAACTGACACCAGGAGCTACCGTCCCTTTCCTGCTTAGCCTAATATGCTGCATCAGAACAGCTAAAGCGGCCACATACCAAGAGGCTGCGGTGTACCTGTGGAATGAACAGCAACCTTTGTTTTGGCTACAAGCCCTTATTCCGCTGGCAGCCCTGATTGTCCTATGCAACTGTCTGAGACTCTTACCATGCTGCTGTAAAACGTTGGCTTTTTTAGCCGTAATGAGCGTCGGTGCCCACACTGTGAGCGCGTACGAACACGTAACAGTGATCCCGAACACGGTGGGAGTACCGTATAAGACTCTAGTCAATAGACCGGGCTACAGTCCCATGGTATTGGAGATGGAACTACTGTCAGTCACTTTGGAGCCAACGCTATCGCTTGATTACATCACGTGCGAGTACAAAACCGTTATCCCGTCTCCGTACGTGAAATGCTGCGGTACAGCAGAGTGCAAGGACAAAAACCTACCTGACTACAGCTGTAAGGTCTTCACCGGCGTCTACCCATTTATGTGGGGCGGAGCCTACTGCTTCTGCGACGCTGAAAACACGCAATTGAGCGAAGCACACGTGGAGAAGTCCGAATCATGCAAAACAGAATTTGCATCAGCATACAGGGCTCATACCGCATCCGCATCAGCTAAGCTCCGCGTCCTTTACCAAGGAAATAACATCACTGTAACTGCCTATGCTAACGGCGACCATGCCGTCACAGTTAAGGACGCCAAATTCATTGTGGGGCCAATGTCTTCAGCCTGGACACCTTTCGACAACAAAATTGTGGTGTACAAAGGTGACGTCTATAACATGGACTACCCGCCCTTTGGCGCAGGAAGACCAGGACAATTTGGCGATATCCAAAGTCGCACACCTGAGAGTACAGACGTCTATGCTAATACACAACTGGTACTGCAGAGACCGGCTGCGGGTACGGTACATGTGCCATACTCTCAGGCACCATCTGGCTTTAAGTATTGGCTAAAAGAACGAGGGGCGTCGCTGCAGCACACAGCACCATTTGGCTGCCAAATAGCAACAAACCCGGTAAGAGCGATGAATTGCGCCGTAGGGAACATGCCCATCTCCATCGACATACCGGATGCGGCCTTCATTAGGGTCGTCGACGCGCCCTCTTTAACGGACATGTCGTGCGAGGTACCAACCTGCACCCATTCCTCNGATTTCGGGGGCGTCGCCATTATTAAATATGCAGCCAGCAAGAAAGGCAAGTGTGCGGTGCATTCGATGACCAACGCCGTCACAATTCGGGAAGCTGAGATAGAAGTTGAAGGGAATTCTCAGCTGCAAATCTCTTTCTCGACGGCCTTGGCCAGCGCCGAATTCCGCGTACAAGTCTGTTCTACACAAGTACACTGTGTAGCCGAGTGCCACCCTCCGAAGGACNNNNNNNNNNNNNNNNNNNNNNNNNNNNNNNNNNNNNNNNNNNNNNNNNNNNNNNNNNNNNNNNNNNNNNNNNNNNNNNNNNNNNNNNNNNNNNNNNNNNNNNNNNNNNNTGTTGCAGCACTGATTCTAATCGTGGTGCTATGCGTGTCGTTCAGCAGGCACTAA
		</sequence>
		<sequence>
			<taxon idref="083|Brazil|RJ|Duque-de-Caxias|2018-03-27"/>
			ATGGATCCTGTGTACGTGGACATAGACGCTGACAGCGCCTTTTTGAAGGCCCTGCAACGTGCGTACCCCATGTTTGAGGTGGAACCCAGGCAGGTCACACCGAATGACCATGCTAATGCTAGAGCGTTCTCGCATCTAGCTATAAAACTAATAGAGCAGGAAATTGATCCCGACTCNNNNNNNNNNNNNNNNNNNNNNNNNNNNNNNNNNNNNNNNNNNNNNNNNNNNNNNNNNNNNNNNNNNNNNNCGATGCGCAGCGCAGAAGATCCCGAGAGACTCGCCAATTATGCGAGAAAGCTAGCATCTGCTGCAGGAAAAGTCCTGGACAGAAACATCTCTGGAAAGATCGGGGACTTACAAGCAGTAATGGCCGTGCCAGACACGGAGACGCCAACATTCTGCTTGCACACAGATGTCTCATGTAGACAGAGAGCAGACGTCGCGATATACCAAGACGTCTATGCTGTACACGCACCCACGTCGCTATACCACCAGGCGATTAAAGGGGTCCGAGTGGCGTACTGGGTAGGGTTCGACACAACCCCGTTCATGTACAATGCCATGGCGGGTGCCTACCCCTCATATTCGACAAACTGGGCAGACGAGCAGGTACTGAAGGCTAAGAACATAGGATTATGTTCAACAGACCTGACGGAAGGTAGACGAGGTAAATTGTCTATTATGAGAGGGAAGAAGCTAAAACCGTGTGACCGTGTGCTGTTCTCAGTAGGGTCAACGCTCTACCCGGAAAGCCGCAAGCTACTTAAGAGCTGGCACTTACCATCGGTGTTCCATCTAAAGGGCAAACTCAGCTTCACATGCCGCTGTGATACAGTGGTTTCGTGCGAGGGCTACGTCGTTAAGAGAATAACGATGAGCCCAGGCCTTTATGGAAAAACCACAGGGTATGCGGTAACCCACCACGCAGACGGATTCTTGATGTGCAAGACTACCGACACGGTTGACGGCGAAAGAGTGTCATTCTNNNNGTGCACATACGTGCCGGCGACCATTTGTGATCAAATGACCGGCATCCTTGCTACAGAAGTCACGCCGGAGGATGCACAGAAGCTGTTGGTGGGGCTGAACCAGAGAATAGTGGTTAACGGCAGAACGCAACGGAATACGAACACCATGAAAAACTATCTGCTTCCCGTGGTCGCCCAAGCCTTCAGTAAGTGGGCAAAGGAGTGCCGGAAAGACATGGAAGATGAAAAACTCCTGGGGGTCAGAGAAAGAACACTGACCTGCTGCTGTCTATGGGCATTCAAGAAGCANNNNNNNNNNNNNNNNNNNNNNNNNNNNNNTACCCAGTCAATTCAGAAGGTTCAGGCCGAGTTTGACAGCTTTGTGGTACCGAGCCTGTGGTCGTCCGGGTTGTCAATCCCCTTGAGGACTAGAATCAAATGGTTGTTAAGCAAGGTGCCAAAAACCGACCTGATCCCATATAGCGGGGACGCTCAAGAAGCCCGGGACGCAGAAAAAGAAGCAGAGGAAGAACGAGAAGCAGAACTGACTCGTGAAGCCCTACCACCTCTACAGGCAGCACAGGAAGATGTTCAGGTCGAAATCGACGTGGAACAGCTTGAGGACAGAGCGGGTGCAGGAATAATAGAGACTCCTAGAGGAGCTATCAAAGTTACTGCCCAACCAACAGACCACGTCGTGGGAGAGTACCTGGTACTTTCCCCGCAGACCGTACTACGGAGCCAGAAGCTCAGCCTAATTCACGCTTTGGCGGAGCAAGTGAAGACGTGCACGCACAGCGGACGAGCAGGGAGGTACGCGGTCGAAGCGTACGACGGCCGAGTCCTAGTGCCCTCAGGCTATGCAATCTCGCCTGAAGACTTCCAGAGTCTAAGCGAAAGCGCAACGATGGTGTATAACGAAAGAGAGTTCGTAAACAGAAAGCTACACCACATTGCGATGCACGGACCAGCCCTGAACACCGACGAAGAGTCGTATGAGCTGGTGAGGGCAGAGAGGACAGAACACGAGTACGTCTACGATGTGGACCAGAGAAGATGCTGTAAGAAGGAAGAAGCTGCAGGACTGGTACTGGTGGGCGACTTGACTAATCCGCCCTACCACGAATTCGCATATGAAGGGCTAAAAATCCGCCCTGCCTGCCCATACAAAATTGCAGTCATAGGAGTCTTCGGAGTACCAGGATCTGGCAAGTCAGCTATTATCAAGAACCTAGTTACCAGGCAAGACCTGGTGACTAGCGGAAAGAAAGAAAACTGCCAAGAAATCACCACCGACGTGATGAGACAGAGAGGTCTAGAGATATCTGCACGTACGGTTGACTCGCTGCTCTTGAATGGATGCAACAGGCCAGTCGACGTGTTGTACGTAGACGAGGCGTTTGCGTGCCACTCTGGAACGTTACTTGCTTTGATCGCCTTGGTTAGACCAAGGCAGAAAGTTGTACTCTGTGGTGACCCGAAGCAGTGCGGCTTCTTCAATATGATGCAGATGAAAGTCAACTATAATCACAACATCTGCACCCAAGTGTACCACAAAAGTATCTCCAGGCGGTGTACACTGCCTGTGACCGCCATTGTGTCATCGTTGCATTACGAAGGCAAAATGCGCACTACGAATGAGTACAACAAGCCGATTGTAGTGGACACTACAGGCTCAACAAAACCTGACGCTGGAGATCTCGTGTTAACGTGCTTCAGAGGGTGGGTTAAACAACTGCAAATTGACTATCGTGGATACGAGGTCATGACAGCAGCCGCATCCCAAGGGTTAACCAGAAAAGGAGTTTATGCAGTTAGGCAAAAAGTTAATGAAAACCCGCTCTATGCATCAACGTCAGAGCACGTCAACGTACTCCTAACACGTACGGAAGGTAAACTGGTATGGAAGACACTTTCCGGTGACCCGTGGATAAAGACGCTGCAGAACCCACCGAAAGGAAACTTCAAAGCAACTATCAAGGAGTGGGAGGTGGAGCATGCATCAATAATGGCGGGCATCTGCAGTCACCAAATGACCTTTGATACATTCCAAAACAAAGCCAATGTTTGTTGGGCTAAGAGCTTGGTCCCTATCCTCGAAACAGCGGGGATAAAACTAAATGATAGGCAGTGGTCCCAGATAATTCAAGCCTTCAAAGAAGATAAAGCATACTCACCTGAAGTAGCCCTGAATGAAATATGCACGCGCATGTATGGGGTGGATTTAGACAGTGGGCTATTTTCTAAACCATTGGTGTCTGTGTATTACTCGGATAACCACTGGGATAATAGGCCTGGAGGGAAGATGTTCGGATTCAACCCCGAGGCAGCATCCATTCTAGAAAGAAAGTATCCATTCACAAAAGGGAAGTGGAACATCAACAAGCAGATCTGTGTGACCACCAGGAGGATAGAAGACTTTAACCCTACCACCAATATTATACCGGCCAATAGGAGACTACCACACTCATTAGTGGCCGAACACCGCCCAGTAAAAGGGGAAAGAATGGAATGGCTGGTTAATAAGATAAACGGCCACCACGTGCTCCTGGTCAGTGGCTATAATCTTGCACTGCCTACTAAGAGAGTCACTTGGGTAGCGCCACTAGGTGTCCGCGGAGCGGACTACACATACAACCTAGAGTTGGGTCTGCCAGCAACGCTTGGCAGGTATGACCTAGTGGTCATAAACATCCACACACCTTTTCGCATACACCATTACCAACAGTGCGTAGACCACGCAATGAAACTGCAAATGCTCGGGGGTGACTCATTGAGACTGCTCAAACCGGGTGGCTCTCTATTGATCAGAGCATATGGTTACGCAGATAGAACCAGTGAACGAGTCATCTGCGTGTTGGGACGCAAGTTCAGATCGTCTAGAGCGTTGAAACCACCATGTGTCACCAGCAACACTGAGATGTTTTTCCTATTCAGCAACTTTGACAATGGCAGAAGGAATTTCACAACTCATGTCATGAATAATCAACTGAATGCAGCCTTTGTAGGACAGGCCACCCGAGCAGGATGTGCACCGTCGTACCGGGTAAAACGCATGGACATCGCGAAGAACGATGAAGAGTGCGTAGTTAACGCCGCTAACCCTCGCGGGTTACCGGGTGACGGTGTTTGCAAGGCAGTATACAAAAAATGGCCGGAGTCCTTTAAGAATAGTGCAACACCAGTGGGAACCGCAAAAACAGTCATGTGCGGTACGTATCCAGTAATCCACGCCGTTGGACCGAATTTCTCTAATTATTTGGAATCTGAAGGGGACCGGGAATTGGCAGCTGCCTATCGAGAAGTCGCAAAGGAAGTAACTAGACTGGGAGTAAATAGTGTAGCTATACCTCTCCTCTCCACAGGTGNNNNNNNNNNNNNNNNNNNTAGGCTGACCCAGTCACTGAACCACCTCTTCACAGCCATGGACTCGACGGATGCAGACGTGGTCATCTACTGTCGCGACAAAGAATGGGAGAAGAAAATATCCGAGGCCATACAGATGCGGACTCAAGTGGAGTTGCTGGATGAGCACATCTCCATAGACTGCGATATTGTTCGCGTGCACCCTGACAGCAGCTTGGCAGGCAGAAAAGGATACAGCACCACGGAAGGCGCACTGTACTCATATCTAGAAGGGACTCGTTTTCACCAGACGGCAGTGGACATGGCAGAGATATATACTATGTGGCCAAAGCAAACAGAGGCCAACGAGCAAGTCTGCCTATATGCCCTGGGGGAAAGTATTGAATCGATCAGGCAGAAATGCCCGGTGGATGATGCAGATGCATCGTCTCCTCCAAAAACTGTCCCGTGCCTTTGCCGTTACGCCATGACTCCGGAACGCGTCACCAGACTTCGCATGAACCACGTCACAAGTATAATTGTGTGTTCCTCGTTTCCCCTTCCAAAGTACAAAATAGAAGGAGTGCAAAAAGTCAAATGCTCTAAGGTAATGCTATTTGACCACAACGTGCCATCACGCGTAAGTCCAAGGGAATATAGATCTTCCCCGGAGGCTGCACAGGAAGCGAGTACAACCACGTCACTGACGCATAGCCAATTCGACCTAAGCGTTGACGGCGAGATACTACCCGTCCCGTCAGATCTGGATGCTGACGCCCCAGCCCTAGAACCAGCTCTAGACGACAGGGCGACACACANNNNNNNNNNNNNNNNNNNNNNNNTTGCGGCCGTGTCTGACTGGGTAATGAGCACCGTACCTGTCGCGCCGCCCAGAAGAAGGCGAGGGAGAAACCTGACTGTGACATGCGACGAGAGAGAAGGGAACATAACACCCATGGCTAGCGTCCGATTCTTTAGGGCAGAGCTGCGTCCGGTCGTACAAGAAACAGCGGAGACGCGTGACACAGCAATGTCTCTTCAGGCACCGCCGAGTACCGCCACGGAACTGAATCATCCGCCGATCTCCTTCGGAGCACCAAGCGAGACGTTCCCCATTACATTTGGGGACTTCAACGAAGGAGAAATCGAAAGCTTGTCTTCTGAGCTGCTAACTTTCGGAGACTTCCTACCCGGAGAAGTGGATGACTTGACAGATAGCGACTGGTCCACGTGCTCAGACACGGACGACGAGTTATGACTAGACAGGGCAGGTGGGTATATATTCTCGTCGGACACCGGTCCAGGTCATTTACAACAGAAGTCAGTACGCCAGTCAGTGCTGCCGGTGAAAACCCTGGAGGAAGTCCACGAGGAGAAGTGTTACCCACCTAAGTTGGATGAAGTAAAGGAGCAACTATTACTTAAGAAACTCCAGGAGAGTGCATCCATGGCCAACAGAAGCAGGTACCAGTCGCGCAAAGTAGAAAACATGAAAGCAACAATCATCCAGAGACTAAAGAGAGGCTGTAGACTATACTTAATGTCAGAGACCTCAAAAGTCCCTACTTACCGGACCACATATCCGGCGCCTGTGTACTCGCCTCCGGTCAACGTCCGACTGTCCAACCCCGAGTCCGCAGTGGCAGCATGCAATGAGTTCCTAGCTAGAAACTATCCAACTGTCTCATCATACCAAATTACCGACGANNNTGATGCATATTTAGACATGGTGGACGGGTCGGAGAGTTGCCTGGATCGAGCGACATTCAATCCGTCAAAACTTAGGAGCTACCCGAAACAGCACGCTTACCATGCGCCCTCCATCAGAAGCGCTGTACCGTCCCCATTCCAGAACACACTACAGAATGTACTGGCAGCAGCCACGAAAAGAAACTGCAACGTCACACAGATGAGGGAATTACCCACTTTGGACTCAGCAGTATTCAACGTGGAGTGTTTTAAAAAATTCGCATGCAACCAAGAATACTGGGAAGAATTTGCTGCCAGCCCTATTAGGATAACAACTGAGAATTTAACAACCTATGTTACTAAACTAAAAGGGCCAAAAGCAGCAGCGCTATTTGCAAAAACCCACAATCTGCTGCCACTGCAGGAAGTACCAATGGATAGGTTCACAGTAGATATGAAAAGGGACGTGAAGGTGACTCCTGGTACAAAGCACACAGAGGAAAGACCTAAGGTGCAGGTTATACAGGCGGCTGAACCCTTGGCGACAGCATACCTATGTGGGATTCACAGAGAGCTGGTTAGGAGGCTGAACGCCGTCCTCCTACCCAATGTACATACACNNNNNNNNNNGTCTGCCGAGGATTTCGATGCCATCATAGCCGCACACTTTAAGCCAGGAGACACTGTTTTAGAAACGGACATAGCCTCCTTTGACAAGAGCCAAGATGATTCACTTGCGCTTACTGCCTTGATGTTGTTAGAAGATTTAGGGGTGGATCACTCCCTGTTGGACTTGATAGAGGCCGCTTTTGGAGAGATTTCCAGCTGTCATCTACCGACAGGTACGCGCTTCAAGTTCGGCGCCATGATGAAATCTGGTATGTTCCTAACTCTGTTCGTCAACACATTGCTAAACATNNNNNNNNNNNNNNNNNTGCNNNNNNNNCGTCTGACAAAATCCGCGTGCGCGGCCTTCATCGGCGACGACAACATAATACATGGAGTCGTCTCCGATGAATTGATGGCAGACAGATGCGCCACTTGGATGAACATGGAAGTGAAGATCATAGATGCAGTTGTATCCTTGAAAGCCCCTTACTTTTGTGGAGGGTTTATACTGCACGATACTGTGACGGGAACAGCCTGCAGAGTGGCAGACCCGCTAAAAAGGCTATTCAAACTGGGCAAACCGCTAGCGGCAGGTGACGAACAAGATGAAGATAGAAGACGAGCGCTGGCTGACGAAGTGATCAGATGGCAACGAACAGGGCTAATTGATGAGTTGGAGAAAGCGGTATACTCTAGGTATGAAGTGCAGGGTATATCAGTTGTGGTAATGTCCATGGCCACCTTTGCAAGCTCCAGATCTAACTTCGAGAAGCTCAGAGGACCCGTCATAACTTTGTACGGCGGTCCTAAATAGNNNNNNNNNNNNNNNNNNNNNNNNNNNNNNNNNNNNNNNNNNNNNNNNNNNNNNNNNNNNNNNNNNNNNNNNNNNNNNNNNNNNNNNNNNNGACCGCGCCCTCAGAGGCAAGCCGGGCAACTTGCCCAGCTGATCTCAGCAGTTAATAAACTGACAATGCGCGCGGTACCCCAACAGAAGCCACGCAGGAATCGGAAGAATAAGAAGCAAAAGCAAAAGCGACAGGCGCCACAAAACAACACAAATCAAAAGAAGCAGCCGCCTAAAAAGAAACCAGCTCAAAAGAAAAAGAAGCCGGGCCGCAGAGAGAGGATGTGCATGAAAATCGAAAATGATTGTATTTTTGAAGTCAAGTATGAAGGTAAGGTAACAGGTTACGCGTGCTTGGTGGGGGACAAAGTAATGAAACCAGCACACGTAAAGGGGACCATCGATAACGCGGACCTGGCCAAACTGGCCTTTAAGCGGTCATCTAAGTATGACCTTGAATGCGCGCAGATACCCGTGCACATGAAGTCCGACGCTTCGAAGTTCACCCATGAGAAACCAGAGGGGTACTACAACTGGCACCACGGAGCAGTACAGTACTCAGGAGGCCGGTTCACCATCCCCACAGGTGCTGGCAAACCAGGGGACAGCGGCAGACCGATCTTCGACAACAAGGGACGCGTGGTGGCCATAGTCTTAGGAGGAGCTAATGAAGGAGCCCGTACAGCCCTCTCGGTGGTGACCTGGAATAAAGACATTGTCACTAAAATCACCCCCGAGGGGGCCGAAGAGTGGAGTCTTGCCATCCCAGTCATGTGCCTGCTGGCAAATACCACGTTCCCCTGCTCCCAGCCCCCTTGCACTCCCTGCTGCTATGAAAGGGAACCAGAGGAAACCCTACGCATGCTTGAGGACAACGTCATGAGACCTGGGTACTATCAGCTGCTACAAGCATCCTTAACATGTTCTCCCCACCGTCAGCGACGCAGTACCAAGGACAACTTCAATGTCTATAAAGCCACAAGACCGTACTTAGCTCACTGTCCCGACTGTGGAGAAGGGCACTCGTGCCATAGTCCCGTAGCATTAGAACGCATCAGAAATGAAGCGACAGACGGGACGCTGAAAATCCAGGTCTCCTTGCAAATCGGAATAAAGACGGATGATAGCCACGATTGGACCAAGCTGCGTTACATGGACAACCACACGCCAGCGGACGCAGAGAGGGCGGGGCTATTTGTAAGAACATCAGCACCGTGCACGATTACTGGAACAATGGGACACTTCATCCTGACCCGATGTCCGAAAGGGGAAACTCTGACGGTGGGATTCACTGACAGTAGGAAGATCAGTCACTCATGTACGCACCCATTTCACCACGACCCTCCTGTGATAGGCCGGGAGAAATTCCATTCCCGACCGCAGCACGGTAAAGAGCTGCCTTGCAGCACGTACGTGCAGAGCACCGCCGCAACTACCGAGGAGATAGAGGTACACATGCCCCCAGACACCCCTGATCGCACACTGATGTCACAACAGTCCGGCAACGTAAAGATCACAGTTAATGGCCAGACGGTGCGGTACAAGTGTAATTGCGGTGGCTCAAATGAAGGACTAATAACTACAGACAAAGTGATTAATAACTGCAAAGTTGATCAATGTCATGCCGCGGTCACCAATCACAAAAAGTGGCAGTACAACTCCCCTCTGGTCCCGCGTAATGCTGAACTTGGGGACCGAAAAGGAAAAATCCACATCCCGTTTCCGCTGGCAAATGTAACATGCAGGGTGCCTAAAGCAAGGAACCCCACCGTGACGTACGGGAAAAACCAAGTCATCATGCTACTGTATCCCGACCACCCAACACTCCTGTCCTACCGGAACATGGGAGAAGAACCAAACTACCAAGAAGAGTGGGTGACGCATAAGAAGGAAGTCGTGCTAACCGTGCCGACTGAAGGGCTCGAGGTCACGTGGGGTAACAACGAGCCGTATAAGTATTGGCCGCAGTTATCTACAAACGGTACAGCCCATGGCCACCCGCATGAGATAATTCTGTATTATTATGAGCTGTACCCTACTATGACTGTAGTAGTTGTGTCAGTGGCCTCGTTCGTACTCCTGTCGATGGTGGGTGTGGCAGTGGGGATGTGCATGTGTGCACGACGCAGATGCATCACACCGTACGAACTGACACCAGGAGCTACCGTCCCTTTCCTGCTTAGCCTAATATGCTGCATCAGAACAGCTAAAGCGGCCACATACCAAGAGGCTGCGGTATACCTGTGGAATGAACAGCAACCTTTGTTTTGGCTACAAGCCCTTATTCCGCTGGCAGCCCTGATTGTCCTATGCAACTGTCTGAGACTCTTACCATGCTGCTGTAAAACGTTGGCTTTTTTAGCCGTAATGAGCGTCGGTGCCCACACTGTGAGCGCGTACGAACACGTAACAGTGATCCCGAACACGGTGGGAGTACCGTATAAGACTCTAGTCAATAGACCGGGCTACAGTCCCATGGTATTGGAGATGGAACTACTGTCAGTCACTTTGGAGCCAACGCTATCGCTTGATTACATCACGTGCGAGTACAAAACCGTTATCCCGTCTCCGTACGTGAAATGCTGCGGTACAGCAGAGTGCAAGGACAAAAACCTACCTGACTACAGCTGTAAGGTCTTCACCGGCGTCTACCCATTTATGTGGGGCGGAGCCTACTGCTTCTGCGACGCTGAAAACACGCAATTGAGCGAAGCACACGTGGAGAAGTCCGAATCATGCAAAACAGAATTTGCATCAGCATACAGGGCTCATACCGCATCCGCATCAGCTAAGCTCCGCGTCCTTTACCAAGGAAATAACATCACTGTAACTGCCTATGCTAACGGCGACCATGCCGTCACAGTTAAGGACGCCAAATTCATTGTGGGGCCAATGTCTTCAGCCTGGACACCTTTCGACAACAAAATTGTGGTGTACAAAGGTGACGTCTATAACATGGACTACCCGCCCTTTGGCGCAGGAAGACCAGGACAATTTGGCGATATCCAAAGTCGCACACCTGAGAGTACAGACGTCTATGCTAATACACAACTGGTACTGCAGAGACCGGCTGCGGGTACGGTACATGTGCCATACTCTCAGGCACCATCTGGCTTTAAGTATTGGCTAAAAGAACGAGGGGCGTCGCTGCAGCACACAGCACCATTTGGCTGCCAAATAGCAACAAACCCGGTAAGAGCGGTGAATTGCGCCGTAGGGAACATGCCCATCTCCATCGACATACCGGATGCGGCCTTCATTAGGGTCGTCGACGCGCCCTCTTTAACGGACATGTCGTGCGAGGTACCAACCTGCACCCATTCCTCNNATTTCGGGGGCGTCGCCATTATTAAATATGCAGCCAGCAAGAAAGGCAAGTGTGCGGTGCATTCGATGACCAACGCCGTCACAATTCGGGAAGCTGAGATAGAAGTTGAAGGGAATTCTCAGCTGCAAATCTCTTTCTCGACGGCCTTGGCCAGCGCCGAATTCCGCGTACAAGTCTGTTCTACACAAGTACACTGTGTAGCCGAGTGCCACCCTCCGAAGGACCACATAGTCAATTACCCGGCNNNNNNNNNNNNNNNNNNNNNNNNNNNNNNNNNNNNNNNNNNNNNNNNNNNNNNNNNNNNNNNNNNNNNNNNNNNNNNNNNNNNNNNNNNTGTTGCAGCACTGATTCTAATCGTGGTGCTATGCGTGTCGTTCAGCAGGCACTAA
		</sequence>
		<sequence>
			<taxon idref="089|Brazil|RJ|Duque-de-Caxias|2018-03-29"/>
			ATGGATCCTGTGTACGTGGACATAGACGCTGACAGCGCCTTTTTGAAGGCCCTGCAACGTGCGTACCCCATGTTTGAGGTGGAACCCAGGCAGGTCACACCGAATGACCATGCTAATGCTAGAGCGTTCTCGCATCTAGCTATAAAACTAATAGAGCAGGAAATTGATCCCGACTCAACCATCCTGGACATCGGCAGTGCACCAGNNNNNNNGATGATGTCGGACAGGAAGTACCACTGCGTCTGCCCGATGCGCAGCGCAGAAGATCCCGAGAGACTCGCCAATTATGCGAGAAAGCTAGCATCTGCTGCAGGAAAAGTCCTGGACAGAAACATCTCTGGAAAGATCGGGGACTTACAAGCAGTAATGGCCGTGCCAGACACGGAGACGCCAACATTCTGCTTGCACACAGATGTCTCATGTAGACAGAGAGCAGACGTCGCGATATACCAAGACGTCTATGCTGTACACGCACCCACGTCGCTATACCACCAGGCGATTAAAGGGGTCCGAGTGGCGTACTGGGTAGGGTTCGACACAACCCCGTTCATGTACAATGCCATGGCGGGTGCCTACCCCTCATATTCGACAAACTGGGCAGACGAGCAGGTACTGAAGGCTAAGAACATAGGATTATGTTCAACAGACCTGACGGAAGGTAGACGAGGTAAATTGTCTATTATGAGAGGGAAGAAGCTAAAACCGTGTGACCGTGTGCTGTTCTCAGTAGGGTCAACGCTCTACCCGGAAAGCCGCAAGCTACTTAAGAGCTGGCACTTACCATCGGTGTTCCATCTAAAGGGCAAACTCAGCTTCACATGCCGCTGTGATACAGTGGTTTCGTGCGAGGGCTACGTCGTTAAGAGAATAACGATGAGCCCAGGCCTTTATGGAAAAACCACAGGGTATGCGGTAACCCACCACGCAGACGGATTCTTGATGTGCAAGACTACCGACACGGTTGACGGCGAAAGAGTGTCATTCTCGGTGTGCACATACGTGCCGGCGACCATTTGTGATCAAATGACCGGCATCCTTGCTACAGAAGTCACGCCGGAGGATGCACAGAAGCTGTTGGTGGGGCTGAACCAGAGAATAGTGGTTAACGGCAGAACGCAACGGAATACGAACACCATGAAAAACTATCTGCTTCCCGTGGTCGCCCAAGCCTTCAGTAAGTGGGCAAAGGAGTGCCGGAAAGACATGGAAGATGAAAAACTCCTGGGGGTCAGAGAAAGAACACTGACCTGCTGCTGTCTATGGGCATTCAAGAAGCAGAAAACACACACGGTCTACAAGAGGCCTGATACCCAGTCAATTCAGAAGGTTCAGGCCGAGTTTGACAGCTTTGTGGTACCGAGCCTGTGGTCGTCCGGGTTGTCAATCCCCTTGAGGACTAGAATCAAATGGTTGTTAAGCAAGGTGCCAAAAACCGACCTGATCCCATATAGCGGGGACGCCCAAGAAGCCCGGGACGCAGAAAAAGAAGCAGAGGAAGAACGAGAAGCAGAACTGACTCGTGAAGCCCTACCACCTCTACAGGCAGCACAGGAAGATGTTCAGGTCGAAATCGACGTGGAACAGCTTGAGGACAGAGCGGGTGCAGGAATAATAGAGACTCCTAGAGGAGCTATCAAAGTTACTGCCCAACCAACAGACCACGTCGTGGGAGAGTACCTGGTACTTTCCCCGCAGACCGTACTACGGAGCCAGAAGCTCAGCCTAATTCACGCTTTGGCGGAGCAAGTGAAGACGTGCACGCACAGCGGACGAGCAGGGAGGTACGCGGTCGAAGCGTACGACGGCCGAGTCCTAGTGCCCTCAGGCTATGCAATCTCGCCTGAAGACTTCCAGAGTCTAAGCGAAAGCGCAACGATGGTGTATAACGAAAGAGAGTTCGTAAACAGAAAGTTACACCACATTGCGATGCACGGACCAGCCCTGAACACCGACGAAGAGTCGTATGAGCTGGTGAGGGCAGAGAGGACAGAACACGAGTACGTCTACGATGTGGACCAGAGAAGATGCTGTAAGAAGGAAGAAGCTGCAGGACTGGTACTGGTGGGCGACTTGACTAATCCGCCCTACCACGAATTCGCATATGAAGGGCTAAAAATCCGCCCTGCCTGCCCATACAAAATTGCAGTCATAGGAGTCTTCGGAGTACCAGGATCTGGCAAGTCAGCTATTATCAAGAACCTAGTTACCAGGCAAGACCTGGTGACTAGCGGAAAGAAAGAAAACTGCCAAGAAATCACCACCGACGTGATGAGACAGAGAGGTCTAGAGATATCTGCACGTACGGTTGACTCGCTGCTCTTGAATGGATGCAACAGGCCAGTCGACGTGTTGTACGTAGACGAGGCGTTTGCGTGCCACTCTGGAACGTTACTTGCTTTGATCGCCTTGGTTAGACCAAGGCAGAAAGTTGTACTCTGTGGTGACCCGAAGCAGTGCGGCTTCTTCAATATGATGCAGATGAAAGTCAACTATAATCACAGCATCTGCACCCAAGTGTACCACAAAAGTATCTCCAGGCGGTGTACACTGCCTGTGACCGCCATTGTGTCATCGTTGCATTACGAAGGCAAAATGCGCACTACGAATGAGTACAACAAGCCGATTGTAGTGGACACTACAGGCTCAACAAAACCTGACGCTGGAGATCTCGTGTTAACGTGCTTCAGAGGGTGGGTTAAACAACTGCAAATTGACTATCGTGGATACGAGGTCATGACAGCAGCCGCATCCCAAGGGTTAACCAGAAAAGGAGTTTATGCAGTTAGGCAAAAAGTTAATGAAAACCCGCTCTATGCATCAACGTCAGAGCACGTCAACGTACTCCTAACACGTACGGAAGGTAAACTGGTATGGAAGACACTTTCCGGTGACCCGTGGATAAAGACGCTGCAGAACCCACCGAAAGGAAACTTCAAAGCAACTATCAAGGAGTGGGAGGTGGAGCATGCATCAATAATGGCGGGCATCTGCAGTCACCAAATGACCTTTGATACATTCCAAAACAAAGCCAATGTTTGTTGGGCTAAGAGCTTGGTCCCTATCCTCGAAACAGCGGGGATAAAACTAAATGATAGGCAGTGGTCCCAGATAATTCAAGCCTTCAAAGAAGATAAAGCATACTCACCTGAAGTAGCCCTGAATGAAATATGCACGCGCATGTATGGGGTGGATTTAGACAGTGGGCTATTTTCTAAACCATTGGTGTCTGTGTATTACGCGGATAACCACTGGGATAATAGGCCTGGAGGGAAGATGTTCGGATTCAACCCCGAGGCAGCATCCATTCTAGAAAGAAAGTATCCATTCACAAAAGGGAAGTGGAACATCAACAAGCAGATCTGCGTGACCACCAGGAGGATAGAAGACTTTAACCCTACCACCAATATTATACCGGCCAATAGGAGACTACCACACTCATTAGTGGCCGAACACCGCCCAGTAAAAGGGGAAAGAATGGAATGGCTGGTTAATAAGATAAACGGCCACCACGTGCTCCTGGTCAGTGGCTATAATCTTGTACTGCCTACTAAGAGAGTCACTTGGGTAGCGCCACTAGGTGTCCGCGGAGCGGACTACACATACAACCTAGAGTTGGGTCTGCCAGCAACGCTTGGCAGGTATGACCTAGTGGTCATAAACATCCACACACCTTTTCGCATACACCATTACCAACAGTGCGTAGACCACGCAATGAAACTGCAAATGCTCGGGGGTGACTCATTGAGACTGCTCAAACCGGGTGGCTCTCTATTGATCAGAGCATATGGTTACGCAGATAGAACCAGTGAACGAGTCATCTGCGTGTTGGGACGCAAGTTCAGATCGTCTAGAGCGTTGAAACCACCATGTGTCACCAGCAACACTGAGATGTTTTTCCTATTCAGCAACTTTGACAATGGCAGAAGGAACTTCACAACTCATGTCATGAATAATCAACTGAATGCAGCCTTTGTAGGACAGGCCACCCGAGCAGGATGTGCACCGTCGTACCGGGTAAAACGCATGGACATCGCGAAGAACGATGAAGAGTGCGTAGTTAACGCCGCTAACCCTCGCGGGTTACCGGGTGACGGTGTTTGCAAGGCAGTATACAAAAAATGGCCGGAGTCCTTTAAGAATAGTGCAACACCAGTGGGAACCGCAAAAACAGTCATGTGCGGCACGTATCCAGTAATCCACGCCGTTGGACCGAATTTCTCTAATTATTTGGAATCTGAAGGGGACCGGGAATTGGCAGCTGCCTATCGAGAAGTCGCAAAGGAAGTAACTAGACTGGGAGTAAATAGTGTAGCTATACCTCTCCTCTCCACAGGTGTATACTCAGGAGGGAAAGATAGGCTGACCCAGTCACTGAACCACCTCTTCACAGCCATGGACTCGACGGATGCAGACGTGGTCATCTACTGTCGCGACAAAGAATGGGAGAAGAAAATATCCGAGGCCATACAGATGCGGACTCAAGTGGAGTTGCTGGATGAGCACATCTCCATAGACTGCGATATTGTTCGCGTGCACCCTGACAGCAGCTTGGCAGGCAGAAAAGGATACAGCACCACGGAAGGCGCACTGTACTCATATCTAGAAGGGACTCGTTTTCACCAGACGGCAGTGGACATGGCAGAGATATATACTATGTGGCCAAAGCAAACAGAGGCCAACGAGCAAGTCTGCCTATATGCCCTGGGGGAAAGTATTGAATCGATCAGGCAGAAATGCCCGGTGGATGATGCAGATGCATCGTCTCCTCCAAAAACTGTCCCGTGCCTTTGCCGTTACGCCATGACTCCGGAACGCGTCACCCGACTTCGCATGAATCACGTCACAAGTATAATTGTGTGTTCCTCGTTTCCCCTTCCAAAGTACAAAATAGAAGGAGTGCAAAAAGTCAAATGCTCTAAGGTAATGCTATTTGACCACAACGTGCCATCACGCGTAAGTCCAAGGGAATATAGANNNNNNNNNNNNNNNNNNNNNNNNNNNNNNNNNNNNNNNNNNNNNNNNNNNNNNNNNNNNNNNNNNNNNNNNNNNNNNNNNNNNNNNNNNNNNNNNNNNNNNNNNNNNNNNNNNNNNNNNNNNNNNNNNNNNNNNNNNNNNNNNNNNNNNNNNNNNNNNNNNNNNNNNNNNNNNNNNNNNNTTGCGGCCGTGTCTGACTGGGTAATGAGCACCGTACCTGTCGCGCCGCCCAGAAGAAGGCGAGGGAGAAACCTGACTGTGACATGCGACGAGAGAGAAGGGAACATAACACCCATGGCTAGCGTCCGATTCTTTAGGGCAGAGCTGCGTCCGGTCGTACAAGAAACAGCGGAGACGCGTGACACAGCAATGTCTCTTCAGGCACCGCCGAGTACCGCCACGGAACTGAATCATCCGCCGATCTCCTTCGGAGCACCAAGCGAGACGTTCCCCATCACATTTGGGGACTTCAACGAAGGAGAAATCGAAAGCTTGTCTTCTGAGCTGCTAACTTTCGGAGACTTCCTACCCGGAGAAGTGGATGACTTGACAGATAGCGACTGGTCCACGTGCTCAGACACGGACGACGAGTTATGACTAGACAGGGCAGGTGGGTATATATTCTCGTCGGACACCGGTCCAGGTCATTTACAACAGAAGTCAGTACGCCAGTCAGTGCTGCCGGTGAACACCCTGGAGGAAGTCCACGAGGAGAAGTGTTACCCACCTAAGTTGGATGAAGTAAAGGAGCAACTATTACTTAAGAAACTCCAGGAGAGTGCATCCATGGCCAACAGAAGCAGGTACCAGTCGCGCAAAGTAGAAAACATGAAAGCAACAATCATCCAGAGACTAAAGAGAGGCTGTAGACTATACTTAATGTCAGAGACCTCAAAAGTCCCTACTTACCGGACCACATATCCGGCGCCTGTGTACTCGCCTCCGGTCAACGTCCGACTGTCCAACCCCGAGTCCGCAGTGGCAGCATGCAATGAGTTCCTAGCTAGAAACTATCCAACTGTCTCATCATACCAAATTACCGACGAGTATGATGCATATTTAGACATGGTGGACGGGTCGGAGAGTTGCCTGGATCGAGCGACATTCAATCCGTCAAAACTTAGGAGCTACCCGAAACAGCACGCTTACCATGCGCCATCCATCAGAAGCGCTGTACCGTCCCCATTCCAGAACACACTACAGAATGTACTGGCAGCAGCCACGAAAAGAAACTGCAACGTCACACAGATGAGGGAATTACCCACTTTGGACTCAGCAGTATTCNNNNNNNNNNNNNNNNNNNNNNNNNNNNNNNNNNNAGAATACTGGGAAGAATTTGCTGCCAGCCCTATTAGGATAACAACTGAGAATTTAACAACCTATGTTACTAAACTAAAAGGGCCAAAAGCAGCAGCGCTATTTGCAAAAACCCACAATCTGCTGCCACTGCAGGAAGTACCAATGGATAGGTTCACAGTAGATATGAAAAGGGACGTGAAGGTGACTCCTGGTACAAAGCACACAGAGGAAAGACCTAAGGTGCAGGTTATACAGGCGGCTGAACCCTTGGCGACAGCATACCTATGTGGGATTCACAGAGAGCTGGTTAGGAGGCTGAACGCCGTCCTCCTACCCAATGTACATACACTATTTGATATGTCTGCCGAGGATTTCGATGCCATCATAGCCGCACACTTTAAGCCAGGAGACACTGTCTTAGAAACGGACATAGCCTCCTTTGACAAGAGCCAAGATGATTCACTTGCGCTTACTGCCTTGATGTTGTTAGAAGATTTAGGGGTGGATCACTCCCTGTTGGACTTGATAGAGGCCGCTTTTGGAGAGATTTCCAGCTGTCATCTACCGACAGGTACGCGCTTCAAGTTCGGCGCCATGATGAAATCTGGTATGTTCCTAACTCTGTTCGTCAACACATTGCTAAACATCACCATCGCTAGCCGCGTGCTGGAAGATCGTCTGACAAAATCCGCGTGCGCGGCCTTCATCGGCGACGACAACATAATACATGGAGTCGTCTCCGATGAATTGATGGCAGACAGATGCGCCACTTGGATGAACATGGAAGTGAAGATCATAGATGCAGTTGTATCCTTGAAAGCCCCTTACTTTTGTGGAGGGTTTATACTGCACGATACTGTGACGGGAACAGCCTGCAGAGTGGCAGACCCGCTAAAAAGGCTATTCAAACTGGGCAAACCGCTAGCGGCAGGTGACGAACAAGATGAAGATAGAAGACGAGCGCTGGCTGACGAAGTGATCAGATGGCAACGAACAGGGCTAATTGATGAGTTGGAGAAAGCGGTATACTCTAGGTATGAAGTGCAGGGTATATCAGTTGTGGTAATGTCCATGGCCACCTTTGCAAGCTCCAGATCTAACTTCGAGAAGCTCAGAGGACCCGTCATAACTTTGTACGGCGGTCCTAAATAGNNNNNNNNNNNNNNNNNNNNNNNNNNNNNNNNNNNNNNNNNNNNNNNNNNNNNNNNNNNNNNNNNNNNNNNNNNNNNNNNNNNNNNNNNNNNNNNNNNNNNNNNNNNNNNNNNNNNNNNNNNNNNNNNNNNNNNNNNNNNNNNNNNNNNNNNNNNNNNNNNNNNNNNNNNNNNNNNNNNNNNNNNNNNNNNNNNNNNNNNNNNNNNNNNNNNNNNNNNNNNNNNNNNNNNNNAAAACAACACAAACCAAAAGAAGCAGCCGCCTAAAAAGAAACCAGCTCAAAAGAAAAAGAAGCCGGGCCGCAGAGAGAGGATGTGCATGAAAATCGAAAATGATTGTATTTTTGAAGTCAAGTATGAAGGTAAGGTAACAGGTTACGCGTGCTTGGTGGGGGACAAAGTAATGAAACCAGCACACGTAAAGGGGACCATCGATAACGCGGACCTGGCCAAACTGGNNNNNNNNNNNNNNNNNNNNNNNNNNNNNNNNNNNNNNNNNNNNNNNNNNNNNNTGAAGTCCGACGCTTCGAAGTTCACCCATGAGAAACCAGAGGGGTACTACAACTGGCACCACGGAGCAGTACAGTACTCAGGAGGCCGGTTCACCATCCCCACAGGTGCTGGCAAACCAGGGGACAGCGGCAGACCGATCTTCGACAACAAGGGACGCGTGGTGGCCATAGTCTTAGGAGGAGCTAATGAAGGAGCCCGTACAGCCCTCTCGGTGGTGACCTGGAATAAAGACATTGTCACTAAAATCACCCCCGAGGGGGCCGAAGAGTGGAGTCTTACCATCCCAGTCATGTGCCTGCTGGCAAATACCACGTTCCCCTGCTCCCAGCCCCCTTGCACTCCCTGCTGCTATGAAAGGGAACCAGAGGAAACCCTACGCATGCTTGAGGACAACGTCATGAGACCTGGGTACTATCAGCTGCTACAAGCATCCTTAACATGTTCTCCCCACCGTCAGCGACGCAGTACCAAGGACAACTTCAATGNNNNNNNNNNNNNNNNNNNNNNNNNNNNNNNNNNNNNNNNNNNNNNNNNNNGGCACTCGTGCCATAGTCCCGTAGCATTAGAACGCATCAGAAATGAAGCGACAGACGGGACGCTGAAAATCCAGGTCTCCTTGCAAATCGGAATAAAGACGGATGATAGCCACGATTGGACCAAGCTGCGTTACATGGACAACCACACGCCAGCGGACGCAGAGAGGGCGGGGCTATTTGTAAGAACATCAGCACCGTGCACGATTACTGGAACAATGGGACACTTCATCCTGACCCGATGTCCGAAAGGGGAAACTCTGACGGTGGGATTCACTGACAGTAGGAAGATCAGTCACTCATGTACGCACCCATTTCACCACGACCCTCCTGTGATAGGCCGGGAGAAATTCCATTCCCGACCGCAGCACGGTAAAGAGCTGCCTTGCAGCACGTACGTGCAGAGCACCGCCGCAACTACCGAGGAGATAGAGGTACACATGCCCCCAGACACCCCTGATCGCACATTGATGTCACAACAGTCCGGCAACGTAAAGATCACAGTTAATGGCCAGACGGTGCGGTACAAGTGTAATTGCGGTGGCTCAAATGAAGGACTAATAACTACAGACAAAGTGATTAATAACTGCAAAGTTGATCAATGTCATGCCGCGGTCACCAATCACAAAAAGTGGCAGTACAACTCCCCTCTGGTCCCGCGTAATGCTGAACTTGGGGACCGAAAAGGAAAAATCCACATCCCGTTTCCGCTGGCAAATGTAACATGCAGGGTGCCTAAAGCAAGGAACCCCACCGTGACGTACGGGAAAAACCAAGTCATCATGCTACTGTATCCCGACCACCCAACACTCCTGTCCTACCGGAACATGGGAGAAGAACCAAACTACCAAGAAGAGTGGGTGACGCATAAGAAGGAAGTCGTGCTAACCGTGCCGACTGAAGGGCTCGAGGTCACGTGGGGTAACAACGAGCCGTATAAGTATTGGCCGCAGTTATCTACAAACGGTACAGCCCATGGCCACCCGCATGAGATAATTCTGTATTATTATGAGCTGTACCCTACTATGACTGTAGTAGTTGTGTCAGTGGCCTCGTTCGTACTCCTGTCGATGGTGGGTGTGGCAGTGGGGATGTGCATGTGTGCACGACGCAGATGCATCACACCGTACGAACTGACACCAGGAGCTACCGTCCCTTTCCTGCTTAGCTTAATATGCTGCATCAGAACAGCTAAAGCGGCCACATACCAAGAGGCTGCGGTATACCTGTGGAATGAACAGCAACCTTTGTTTTGGCTACAAGCCCTTATTCCGCTGGCAGCCCTGATTGTCCTATGCAACTGTCTGAGACTCTTACCATGCTGCTGTAAAACGTTGGCTTTTTTAGCCGTAATGAGCGTCGGTGCCCACACTGTGAGCGCGTACGAACACGTAACAGTGATCCCGAACACGGTGGGAGTACCGTATAAGACTCTAGTCAATAGACCGGGCTACAGTCCCATGGTATTGGAGATGGAACTACTGTCAGTCACTTTGGAGCCAACGCTATCGCTTGATTACATCACGTGCGAGTACAAAACCGTTATCCCGTCTCCGTACGTGAAATGCTGCGGTACAGCAGAGTGCAAGGACAAAAACCTACCTGACTACAGCTGTAAGGTCTTCACCGGCGTCTACCCATTTATGTGGGGCGGAGCCTACTGCTTCTGCGACGCTGAAAACACGCAATTGAGCGAAGCACACGTGGAGAAGTCCGAATCGTGCAAAACAGAATTTGCATCAGCATACAGGGCTCATACCGCATCCGCATCAGCTAAGCTCCGCGTCCTTTACCAAGGAAATAACATCACTGTAACTGCCTATGCTAACGGCGACCATGCCGTCACAGTTAAGGACGCCAAATTCATTGTGGGGCCAATGTCTTCAGCCTGGACACCTTTCGACAACAAAATTGTGGTGTACAAAGGTGACGTCTATAACATGGACTACCCGCCCTTTGGCGCAGGAAGACCAGGACAATTTGGCGATATCCAAAGTCGCACACCTGAGAGTACAGACGTCTATGCTAATACACAACTGGTACTGCAGAGACCGGCTGCGGGTACGGTACATGTGCCATACTCTCAGGCACCATCTGGCTTTAAGTATTGGCTAAAAGAACGAGGGGCGTCGCTGCAGCACACAGCACCATTTGGCTGCCAAATAGCAACAAACCCGGTAAGAGCGGTGAATTGCGCCGTAGGGAACATGCCCATCTCCATCGACATACCGGATGCGGCCTTCATTAGGGTCGTCGACGCGCCCTCTTTAACGGACATGTCGTGCGAGGTACCAGCCTGCACCCATTCCNNNNATTTCGGGGGCGTCGCCATTATTAAATATGCAGCCAGCAAGAAAGGCAAGTGTGCGGTGCATTCGATGACCAACGCCGTCACAATTCGGGAAGCTGAGATAGAAGTTGAAGGGAATTCTCAGCTGCAAATCTCTTTCTCGACGGCCTTGGCCAGCGCCGAATTCCGCGTACAAGTCTGTTCTACACAAGTACACTGTGTAGCCGAGTGCCACCCNNNNNNNGACCACATAGTCAATTACCCGGCNNNNNATACCACCCTCGGGGTCCAGGACATTTCCGCTACGGCGCTGTCATGGGTGCAGAAGATCACGGGAGGCGTGGGACTGGTTGTCGCTGTTGCAGCACTGATCCTAATCGTGGTGCTATGCGTGTCGTTCAGCAGGCACTAA
		</sequence>
		<sequence>
			<taxon idref="092|Brazil|RJ|Duque-de-Caxias|2018-03-29"/>
			ATGGATCCTGTGTACGTGGACATAGACGCTGACAGCGCCTTTTTGAAGGCCCTGCAACGTGCGTACCCCATGTTTGAGGTGGAACCCAGGCAGGTCACACCGAATGACCATGCTAATGCTAGAGCGTTCTCGCATCTNNNNNTAAAACTAATAGAGCAGGAAATTGATCCCGACTCAACCATCCTGGACATCGGCAGTGCACCAGCAAGGAGGATGATGTCGGACAGGAAGTACCACTGCGTCTGCCCGATGCGCAGCGCAGAAGATCCCGAGAGACTCGCCAATTATGCGAGAAAGCTAGCATCTGCTGCAGGAAAAGTCCTGGACAGAAACATCTCTGGAAAGATCGGGGACTTACAAGCAGTAATGGCCGTGCCAGACACGGAGACGCCAACATTCTGCTTGCACACAGATGTCTCATGTAGACAGAGAGCAGACGTCGCGATATACCAAGACGTCTATGCTGTACACGCACCCACGTCGCTATACCACCAGGCGATTAAAGGGGTCCGAGTGGCGTACTGGGTAGGGTTCGACACAACCCCGTTCATGTACAATGCCATGGCGGGTGCCTACCCCTCATATTCGACAAACTGGGCAGACGAGCAGGTACTGAAGGCTAAGAACATAGGATTATGTTCAACAGACCTGACGGAAGGTAGACGAGGTAAATTGTCTATTATGAGAGGGAAGAAGCTAAAACCGTGTGACCGTGTGCTGTTCTCAGTAGGGTCAACGCTCTACCCGGAAAGCCGCAAGCTACTTAAGAGCTGGCACTTACCATCGGTGTTCCATCTAAAGGGCAAACTCAGCTTCACATGCCGCTGTGATACAGTGGTTTCGTGCGAGGGCTACGTCGTTAAGAGAATAACGATGAGCCCAGGCCTTTATGGAAAAACCACAGGGTATGCGGTAACCCACCACGCAGACGGATTCTTGATGTGCAAGACTACCGACACGGTTGACGGCGAAAGAGTGTCATTCTCNNNGTGCACATACGTGCCGGCGACCATTTGTGATCAAATGACCGGCATCCTTGCTACAGAAGTCACGCCGGAGGATGCACAGAAGCTGTTGGTGGGGCTGAACCAGAGAATAGTGGTTAACGGCAGAACGCAACGGAATACGAACACCATGAAAAACTATCTGCTTCCCGTGGTCGCCCAAGCCTTCAGTAAGTGGGCAAAGGAGTGCCGGAAAGACATGGAAGATGAAAAACTCCTGGGGGTCAGAGAAAGAACACTGACCTGCTGCTGTCTATGGGCATTCAAGAAGCANNNNNNNNNNNNNNNNNNNNNNNNNNNNNNTACCCAGTCAATTCAGAAGGTTCAGGCCGAGTTTGACAGCTTTGTGGTACCGAGCCTGTGGTCGTCCGGGTTGTCAATCCCCTTGAGGACTAGAATCAAATGGTTGTTAAGCAAGGTGCCAAAAACCGACCTGATCCCATATAGCGGGGACGCCCAAGAAGCCCGGGACGCAGAAAAAGAAGCAGAGGAAGAACGAGAAGCAGAACTGACTCGTGAAGCCCTACCACCCCTACAGGCAGCACAGGAAGATGTTCAGGTCGAAATCGACGTGGAACAGCTTGAGGACAGAGCGGGTGCAGGAATAATAGAGACTCCTAGAGGAGCTATCAAAGTTACTGCCCAACCAACAGACCACGTCGTGGGAGAGTACCTGGTACTTTCCCCGCAGACCGTACTACGGAGCCAGAAGCTCAGCCTAATTCACGCTTTGGCGGAGCAAGTGAAGACGTGCACGCACAGCGGACGAGCAGGGAGGTACGCGGTCGAAGCGTACGACGGCCGAGTCCTAGTGCCCTCAGGCTATGCAATCTCGCCTGAAGACTTCCAGAGTCTAAGCGAAAGCGCAACGATGGTGTATAACGAAAGAGAGTTCGTAAACAGAAAGTTACACCACATTGCGATGCACGGACCAGCCCTGAACACCGACGAAGAGTCGTATGAGCTGGTGAGGGCAGAGAGGACAGAACACGAGTACGTCTACGATGTGGACCAGAGAAGATGCTGTAAGAAGGAAGAAGCTGCAGGACTGGTACTGGTGGGCGACTTGACTAATCCGCCCTACCACGAATTCGCATATGAAGGGCTAAAAATCCGCCCTGCCTGCCCATACAAAATTGCAGTCATAGGAGTCTTCGGAGTACCAGGATCTGGCAAGTCAGCTATTATCAAGAACCTAGTTACCAGGCAAGACCTGGTGACTAGCGGAAAGAAAGAAAACTGCCAAGAAATCACCACCGACGTGATGAGACAGAGAGGTCTAGAGATATCTGCACGTACGGTTGACTCGCTGCTCTTGAATGGATGCAACAGGCCAGTCGACGTGTTGTACGTAGACGAGGCGTTTGCGTGCCACTCTGGAACGTTACTTGCTTTGATCGCCTTGGTTAGACCAAGGCAGAAAGTTGTACTCTGTGGTGACCCGAAGCAGTGCGGCTTCTTCAATATGATGCAGATGAAAGTCAACTATAATCACAGCATCTGCACCCAAGTGTACCACAAAAGTATCTCCAGGCGGTGTACACTGCCTGTGACCGCCATTGTGTCATCGTTGCATTACGAAGGCAAAATGCGCACTACGAATGAGTACAACAAGCCGATTGTAGTGGACACTACAGGCTCAACAAAACCTGACGCTGGAGATCTCGTGTTAACGTGCTTCAGAGGGTGGGTTAAACAACTGCAAATTGACTATCGTGGATACGAGGTCATGACAGCAGCCGCATCCCAAGGGTTAACCAGAAAAGGAGTTTATGCAGTTAGGCAAAAAGTTAATGAAAACCCGCTCTATGCATCAACGTCAGAGCACGTCAACGTACTCCTAACACGTACGGAAGGTAAACTGGTATGGAAGACACTTTCCGGTGACCCGTGGATAAAGACGCTGCAGAACCCACCGAAAGGAAACTTCAAAGCAACTATCAAGGAGTGGGAGGTGGAGCATGCATCAATAATGGCGGGCATCTGCAGTCACCAAATGACCTTTGATACATTCCAAAACAAAGCCAATGTTTGTTGGGCTAAGAGCTTGGTCCCTATCCTCGAAACAGCGGGGATAAAACTAAATGATAGGCAGTGGTCCCAGATAATTCAAGCCTTCAAAGAAGATAAAGCATACTCACCTGAAGTAGCCCTGAATGAAATATGCACGCGCATGTATGGGGTGGATTTAGACAGTGGGCTATTTTCTAAACCATTGGTGTCTGTGTATTACGCGGATAACCACTGGGATAATAGGCCTGGAGGGAAGATGTTCGGATTCAACCCCGAGGCAGCATCCATTCTAGAAAGAAAGTATCCATTCACAAAAGGGAAGTGGAACATCAACAAGCAGATCTGCGTGACCACCAGGAGGATAGAAGACTTTAACCCTACCACCAATATTATACCGGCCAATAGGAGACTACCACACTCATTAGTGGCCGAACACCGCCCAGTAAAAGGGGAAAGAATGGAATGGCTGGTTAATAAGATAAACGGCCACCACGTGCTCCTGGTCAGTGGCTATAATCTTGTACTGCCTACTAAGAGAGTCACTTGGGTAGCGCCACTAGGTGTCCGCGGAGCGGACTACACATACAACCTAGAGTTGGGTCTGCCAGCAACGCTTGGCAGGTATGACCTAGTGGTCATAAACATCCACACACCTTTTCGCATACACCATTACCAACAGTGCGTAGACCACGCAATGAAACTGCAAATGCTCGGGGGTGACTCATTGAGACTGCTCAAACCGGGTGGCTCTCTATTGATCAGAGCATATGGTTACGCAGATAGAACCAGTGAACGAGTCATCTGCGTGTTGGGACGCAAGTTCAGATCGTCTAGAGCGTTGAAACCACCATGTGTCACCAGCAACACTGAGATGTTTTTCCTATTCAGCAACTTTGACAATGGCAGAAGGAACTTCACAACTCATGTCATGAATAATCAACTGAATGCAGCCTTTGTAGGACAGGCCACCCGAGCAGGATGTGCACCGTCGTACCGGGTAAAACGCATGGACATCGCGAAGAACGATGAAGAGTGCGTAGTTAACGCCGCTAACCCTCGCGGGTTACCGGGTGACGGTGTTTGCAAGGCAGTATACAAAAAATGGCCGGAGTCCTTTAAGAATAGTGCAACACCAGTGGGAACCGCAAAAACAGTCATGTGCGGCACGTATCCAGTAATCCACGCCGTTGGACCGAATTTCTCTAATTATTTGGAATCTGAAGGGGACCGGGAATTGGCAGCTGCCTATCGAGAAGTCGCAAAGGAAGTAACTAGACTGGGAGTAAATAGTGTAGCTATACCTCTCCTCTCCACAGGTGTATACTCAGGAGGGAAAGATAGGCTGACCCAGTCACTGAACCACCTCTTCACAGCCATGGACTCGACGGATGCAGACGTGGTCATCTACTGTCGCGACAAAGAATGGGAGAAGAAAATATCCGAGGCCATACAGATGCGGACTCAAGTGGAGTTGCTGGATGAGCACATCTCCATAGACTGCGATATTGTTCGCGTGCACCCTGACAGCAGCTTGGCAGGCAGAAAAGGATACAGCACCACGGAAGGCGCACTGTACTCATATCTAGAAGGGACTCGTTTTCACCAGACGGCAGTGGACATGGCAGAGATATATACTATGTGGCCAAAGCAAACAGAGGCCAACGAGCAAGTCTGCCTATATGCCCTGGGGGAAAGTATTGAATCGATCAGGCAGAAATGCCCGGTGGATGATGCAGATGCATCGTCTCCTCCAAAAACTGTCCCGTGCCTTTGCCGTTACGCCATGACTCCGGAACGCGTCACCCGACTTCGCATGAATCACGTCACAAGTATAATTGTGTGTTCCTCGTTTCCCCTTCCAAAGTACAAAATAGAAGGAGTGCAAAAAGTCAAATGCTCTAAGGTAATGCTATTTGACCACAACGTGCCATCACGCGTAAGTCCAAGGGAATATAGATCTTCCCCAGAGGCTGCACAGGAAGCGAGTACAACCACGTCACTGACGCATAGCCAATTCGACCTAAGCGTTGACGGCGAGATACTACCCGTCCCGTCAGATCTGGATGCTGACGCCCCAGCCCTAGAACCAGCTCTAGACGACAGGGCGACACACNNNNNNNNNNNNNNNNNCGGAAACCTTGCGGCCGTGTCTGACTGGGTAATGAGCACCGTACCTGTCGCGCCGCCCAGAAGAAGGCGAGGGAGAAACCTGACTGTGACATGCGACGAGAGAGAAGGGAACATAACACCCATGGCTAGCGTCCGATTCTTTAGGGCAGAGCTGCGTCCGGTCGTACAAGAAACAGCGGAGACGCGTGACACAGCAATGTCTCTTCAGGCACCGCCGAGTACCGCCACGGAACTGAATCATCCGCCGATCTCCTTCGGAGCACCAAGCGAGACGTTCCCCATCACATTTGGGGACTTCAACGAAGGAGAAATCGAAAGCTTGTCTTCTGAGCTGCTAACTTTCGGAGACTTCCTACCCGGAGAAGTGGATGACTTGACAGATAGCGACTGGTCCACGTGCTCAGACACGGACGACGAGTTATGACTAGACAGGGCAGGTGGGTATATATTCTCGTCGGACACCGGTCCAGGTCATTTACAACAGAAGTCAGTACGCCAGTCAGTGCTGCCGGTGAACACCCTGGAGGAAGTCCACGAGGAGAAGTGTTACCCACCTAAGTTGGATGAAGTAAAGGAGCAACTATTACTTAAGAAACTCCAGGAGAGTGCATCCATGGCCAACAGAAGCAGGTACCAGTCGCGCAAAGTAGAAAACATGAAAGCAACAATCATCCAGAGACTAAAGAGAGGCTGTAGACTATACTTAATGTCAGAGACCTCAAAAGTCCCTACTTACCGGACCACATATCCGGCGCCTGTGTACTCGCCTCCGGTCAACGTCCGACTGTCCAACCCCGAGTCCGCAGTGGCAGCATGCAATGAGTTCCTAGCTAGAAACTATCCAACTGTCTCATCATACCAAATTACCGACGAGTATGATGCATATTTAGACATGGTGGACGGGTCGGAGAGTTGCCTGGATCGAGCGACATTCAATCCGTCAAAACTTAGGAGCTACCCGAAACAGCACGCTTACCATGCGCCATCCATCAGAAGCGCTGTACCGTCCCCATTCCAGAACACACTACAGAATGTACTGGCAGCAGCCACGAAAAGAAACTGCAACGTCACACAGATGAGGGAATTACCCACTTTGGACTCAGCAGTATTCAACGTGGAGTGTTTTAAAAAATTCGCATGCAACCAAGAATACTGGGAAGAATTTGCTGCCAGCCCTATTAGGATAACAACTGAGAATTTAACAACCTATGTTACTAAACTAAAAGGGCCAAAAGCAGCAGCGCTATTTGCAAAAACCCACAATCTGCTGCCACTGCAGGAAGTACCAATGGATAGGTTCACAGTAGATATGAAAAGGGACGTGAAGGTGACTCCTGGTACAAAGCACACAGAGGAAAGACCTAAGGTGCAGGTTATACAGGCGGCTGAACCCTTGGCGACAGCATACCTATGTGGGATTCACAGAGAGCTGGTTAGGAGGCTGAACGCCGTCCTCCTACCCAATGTACATACACTATTTGATATGTCTGCCGAGGATTTCGATGCCATCATAGCCGCACACTTTAAGCCAGGAGACACTGTCTTAGAAACGGACATAGCCTCCTTTGACAAGAGCCAAGATGATTCACTTGCGCTTACTGCCTTGATGTTGTTAGAAGATTTAGGGGTGGATCACTCCCTGTTGGACTTGATAGAGGCCGCTTTTGGAGAGATTTCCAGCTGTCATCTACCGACAGGTACGCGCTTCAAGTTCGGCGCCATGATGAAATCTGGTATGTTCCTAACTCTGTTCGTCAACACATTGCTAAACATNNNNNNNNNNNNNNNNNNNNNNNNNNNNNGTCTGACAAAATCCGCGTGCGCGGCCTTCATCGGCGACGACAACATAATACATGGAGTCGTCTCCGATGAATTGATGGCAGACAGATGCGCCACTTGGATGAACATGGAAGTGAAGATCATAGATGCAGTTGTATCCTTGAAAGCCCCTTACTTTTGTGGAGGGTTTATACTGCACGATACTGTGACGGGAACAGCCTGCAGAGTGGCAGACCCGCTAAAAAGGCTATTCAAACTGGGCAAACCGCTAGCGGCAGGTGACGAACAAGATGAAGATAGAAGACGAGCGCTGGCTGACGAAGTGATCAGATGGCAACGAACAGGGCTAATTGATGAGTTGGAGAAAGCGGTATACTCTAGGTATGAAGTGCAGGGTATATCAGTTGTGGTAATGTCCATGGCCACCTTTGCAAGCTCCAGATCTAACTTCGAGAAGCTCAGAGGACCCGTCATAACTTTGTACGGCGGTCCTAAATAGNNNNNNNNNNNNNNNNNNNNNNNNNNNNNNNNNNNNNNNNNNNNNNNNNNNNNNNNNNNNNNGCGCCCCACTATCCAAGTAATCAGGCCCAGACCGCGCCCTCAGAGGCAAGCCGGGCAACTTGCCCAGCTGATCTCAGCAGTTAATAAACTGACAATGCGCGCGGTACCCCAACAGAAGCCACGCAGGAATCGGAAGAATAAGAAGCAAAAGCAAAAGCGACAGGCGCCACAAAACAACACAAACCAAAAGAAGCAGCCGCCTAAAAAGAAACCAGCTCAAAAGAAAAAGAAGCCGGGCCGCAGAGAGAGGATGTGCATGAAAATCGAAAATGATTGTATTTTTGAAGTCAAGTATGAAGGTAAGGTAACAGGTTACGCGTGCTTGGTGGGGGACAAAGTAATGAAACCAGCACACGTAAAGGGGACCATCGATAACGCGGACCTGGCCAAACTGGCCTTTAAGCGGTCATCTAAGTATGACCTTGAATGCGCGCAGATACCCGTGCACATGAAGTCCGACGCTTCGAAGTTCACCCATGAGAAACCAGAGGGGTACTACAACTGGCACCACGGAGCAGTACAGTACTCAGGAGGCCGGTTCACCATCCCCACAGGTGCTGGCAAACCAGGGGACAGCGGCAGACCGATCTTCGACAACAAGGGACGCGTGGTGGCCATAGTCTTAGGAGGAGCTAATGAAGGAGCCCGTACAGCCCTCTCGGTGGTGACCTGGAATAAAGACATTGTCACTAAAATCACCCCCGAGGGGGCCGAAGAGTGGAGTCTTACCATCCCAGTCATGTGCCTGCTGGCAAATACCACGTTCCCCTGCTCCCAGCCCCCTTGCACTCCCTGCTGCTATGAAAGGGAACCAGAGGAAACCCTACGCATGCTTGAGGACAACGTCATGAGACCTGGGTACTATCAGCTGCTACAAGCATCCTTAACATGTTCTCCCCACCGTCAGCGACGCAGTACCAAGGACAACTTCAATGTCTATAAAGCCACAAGACCGTACTTAGCTCACTGTCCCGACTGTGGAGAAGGGCACTCGTGCCATAGTCCCGTAGCATTAGAACGCATCAGAAATGAAGCGACAGACGGGACGCTGAAAATCCAGGTCTCCTTGCAAATCGGAATAAAGACGGATGATAGCCACGATTGGACCAAGCTGCGTTACATGGACAACCACACGCCAGCGGACGCAGAGAGGGCGGGGCTATTTGTAAGAACATCAGCACCGTGCACGATTACTGGAACAATGGGACACTTCATCCTGACCCGATGTCCGAAAGGGGAAACTCTGACGGTGGGATTCACTGACAGTAGGAAGATCAGTCACTCATGTACGCACCCATTTCACCACGACCCTCCTGTGATAGGCCGGGAGAAATTCCATTCCCGACCGCAGCACGGTAAAGAGCTGCCTTGCAGCACGTACGTGCAGAGCACCGCCGCAACTACCGAGGAGATAGAGGTACACATGCCCCCAGACACCCCTGATCGCACATTGATGTCACAACAGTCCGGCAACGTAAAGATCACAGTTAATGGCCAGACGGTGCGGTACAAGTGTAATTGCGGTGGCTCAAATGAAGGACTAATAACTACAGACAAAGTGATTAATAACTGCAAAGTTGATCAATGTCATGCCGCGGTCACCAATCACAAAAAGTGGCAGTACAACTCCCCTCTGGTCCCGCGTAATGCTGAACTTGGGGACCGAAAAGGAAAAATCCACATCCCGTTTCCGCTGGCAAATGTAACATGCAGGGTGCCTAAAGCAAGGAACCCCACCGTGACGTACGGGAAAAACCAAGTCATCATGCTACTGTATCCCGACCACCCAACACTCCTGTCCTACCGGAACATGGGAGAAGAACCAAACTACCAAGAAGAGTGGGTGACGCATAAGAAGGAAGTCGTGCTAACCGTGCCGACTGAAGGGCTCGAGGTCACGTGGGGTAACAACGAGCCGTATAAGTATTGGCCGCAGTTATCTACAAACGGTACAGCCCATGGCCACCCGCATGAGATAATTCTGTATTATTATGAGCTGTACCCTACTATGACTGTAGTAGTTGTGTCAGTGGCCTCGTTCGTACTCCTGTCGATGGTGGGTGTGGCAGTGGGGATGTGCATGTGTGCACGACGCAGATGCATCACACCGTACGAACTGACACCAGGAGCTACCGTCCCTTTCCTGCTTAGCTTAATATGCTGCATCAGAACAGCTAAAGCGGCCACATACCAAGAGGCTGCGGTATACCTGTGGAATGAACAGCAACCTTTGTTTTGGCTACAAGCCCTTATTCCGCTGGCAGCCCTGATTGTCCTATGCAACTGTCTGAGACTCTTACCATGCTGCTGTAAAACGTTGGCTTTTTTAGCCGTAATGAGCGTCGGTGCCCACACTGTGAGCGCGTACGAACACGTAACAGTGATCCCGAACACGGTGGGAGTACCGTATAAGACTCTAGTCAATAGACCGGGCTACAGTCCCATGGTATTGGAGATGGAACTACTGTCAGTCACTTTGGAGCCAACGCTATCGCTTGATTACATCACGTGCGAGTACAAAACCGTTATCCCGTCTCCGTACGTGAAATGCTGCGGTACAGCAGAGTGCAAGGACAAAAACCTACCTGACTACAGCTGTAAGGTCTTCACCGGCGTCTACCCATTTATGTGGGGCGGAGCCTACTGCTTCTGCGACGCTGAAAACACGCAATTGAGCGAAGCACACGTGGAGAAGTCCGAATCGTGCAAAACAGAATTTGCATCAGCATACAGGGCTCATACCGCATCCGCATCAGCTAAGCTCCGCGTCCTTTACCAAGGAAATAACATCACTGTAACTGCCTATGCTAACGGCGACCATGCCGTCACAGTTAAGGACGCCAAATTCATTGTGGGGCCAATGTCTTCAGCCTGGACACCTTTCGACAACAAAATTGTGGTGTACAAAGGTGACGTCTATAACATGGACTACCCGCCCTTTGGCGCAGGAAGACCAGGACAATTTGGCGATATCCAAAGTCGCACACCTGAGAGTACAGACGTCTATGCTAATACACAACTGGTACTGCAGAGACCGGCTGCGGGTACGGTACATGTGCCATACTCTCAGGCACCATCTGGCTTTAAGTATTGGCTAAAAGAACGAGGGGCGTCGCTGCAGCACACAGCACCATTTGGCTGCCAAATAGCAACAAACCCGGTAAGAGCGGTGAATTGCGCCGTAGGGAACATGCCCATCTCCATCGACATACCGGATGCGGCCTTCATTAGGGTCGTCGACGCGCCCTCTTTAACGGACATGTCGTGCGAGGTACCAGCCTGCACCCATTCCTCNNATTTCGGGGGCGTCGCCATTATTAAATATGCAGCCAGCAAGAAAGGCAAGTGTGCGGTGCATTCGATGACCAACGCCGTCACAATTCGGGAAGCTGAGATAGAAGTTGAAGGGAATTCTCAGCTGCAAATCTCTTTCTCGACGGCCTTGGCCAGCGCCGAATTCCGCGTACAAGTCTGTTCTACACAAGTACACTGTGTAGCCGAGTGCCACCCTCCGAAGGACCACATAGTCAATTACCCGGCGTCACATACCACCCTCGGGGTCCAGGACATTTCCGCTNNNNNNNNNNNNNNNNNNNNNNNNNNNNNNNNNNNNNNNNNNNNNNNNNNNNNTGTTGCAGCACTGATTCTAATCGTGGTGCTATGCGTGTCGTTCAGCAGGCACTAA
		</sequence>
		<sequence>
			<taxon idref="097|Brazil|RJ|Duque-de-Caxias|2018-04-02"/>
			ATGGATCCTGTGTACGTGGACATAGACGCTGACAGCGCCTTTTTGAAGGCCCTGCAACGTGCGTACCCCATGTTTGAGGTGGAACCCAGGCAGGTCACACCGAATGACCATGCTAATGCTAGAGCGTTCTCGCATCNNNNNNNNNNNNNNNNNNNNNNNNNNNNNNNNNNNNNNNNNNNNNNNNNNNNNNNNNNNNNNNNNNNNNNNAGGAGGATGATGTCGGACAGGAAGTACCACTGCGTCTGCCCGATGCGCAGCGCAGAAGATCCCGAGAGACTCGCCAATTATGCGAGAAAGCTAGCATCTGCTGCAGGAAAAGTCCTGGACAGAAACATCTCTGGAAAGATCGGGGACTTACAAGCAGTAATGGCCGTGCCAGACACGGAGACGCCAACATTCTGCTTGCACACAGATGTCTCATGTAGACAGAGAGCAGACGTCGCGATATACCAAGACGTCTATGCTGTACACGCACCCACGTCGCTATACCACCAGGCGATTAAAGGGGTCCGAGTGGCGTACTGGGTAGGGTTCGACACAACCCCGTTCATGTACAATGCCATGGCGGGTGCCTACCCCTCATATTCGACAAACTGGGCAGACGAGCAGGTACTGAAGGCTAAGAACATAGGATTATGTTCAACAGACCTGACGGAAGGTAGACGAGGTAAATTGTCTATTATGAGAGGGAAGAAGCTAAAACCGTGTGACCGTGTGCTGTTCTCAGTAGGGTCAACGCTCTACCCGGAAAGCCGCAAGCTACTTAAGAGCTGGCACTTACCATCGGTGTTCCATCTAAAGGGCAAACTCAGCTTCACATGCCGCTGTGATACAGTGGTTTCGTGCGAGGGCTACGTCGTTAAGAGAATAACGATGAGCCCAGGCCTTTATGGAAAAACCACAGGGTATGCGGTAACCCACCACGCAGACGGATTCTTGATGTGCAAGACTACCGACACGGTTGACGGCGAAAGAGTGTCATTCTCGGTGTGCACATACGTGCCGGCGACCATTTGTGATCAAATGACCGGCATCCTTGCTACAGAAGTCACGCCGGAGGATGCACAGAAGCTGTTGGTGGGGCTGAACCAGAGAATAGTGGTTAACGGCAGAACGCAACGGAATACGAACACCATGAAAAACTATCTGCTTCCCGTGGTCGCCCAAGCCTTCAGTAAGTGGGCAAAGGAGTGCCGGAAAGACATGGAAGATGAAAAACTCCTGGGGGTCAGAGAAAGAACACTGACCTGCTGCTGTCTATGGGCATTCAAGAAGCANNNNNNNNNNNNNNNNNNNNNNNNNNNNNNTACCCAGTCAATTCAGAAGGTTCAGGCCGAGTTTGACAGCTTTGCGGTACCGAGCCTGTGGTCGTCCGGGTTGTCAATCCCCTTGAGGACTAGAATCAAATGGTTGTTAAGCAAGGTGCCAAAAACCGACCTGATCCCATATAGCGGGGACGCCCAAGAAGCCCGGGACGCAGAAAAAGAAGCAGAGGAAGAACGAGAAGCAGAACTGACTCGTGAAGCCCTACCACCTCTACAGGCAGCACAGGAAGATGTTCAGGTCGAAATCGACGTGGAACAGCTTGAGGGCAGAGCGGGTGCAGGAATAATAGAGACTCCTAGAGGAGCTATCAAAGTTACTGCCCAACCAACAGACCACGTCGTGGGAGAGTACCTGGTACTTTCCCCGCAGACCGTACTACGGAGCCAGAAGCTCAGCCTAATTCACGCTTTGGCGGAGCAAGTGAAGACGTGCACGCACAGCGGACGAGCAGGGAGGTACGCGGTCGAAGCGTACGACGGCCGAGTCCTAGTGCCCTCAGGCTATGCAATCTCGCCTGAAGACTTCCAGAGTCTAAGCGAAAGCGCAACGATGGTGTATAACGAAAGAGAGTTCGTAAACAGAAAGCTACACCACATTGCGATGCACGGACCAGCCCTGAACACCGACGAAGAGTCGTATGAGCTGGTGAGGGCAGAGAGGACAGAACACGAGTACGTCTACGATGTGGACCAGAGAAGATGCTGTAAGAAGGAAGAAGCTGCAGGACTGGTACTGGTGGGCGACTTGACTAATCCGCCCTACCACGAATTCGCATATGAAGGGCTAAAAATCCGCCCTGCCTGCCCATACAAAATTGCAGTCATAGGAGTCTTCGGAGTACCAGGATCCGGCAAGTCAGCTATTATCAAGAACCTAGTTACCAGGCAAGACCTGGTGACTAGCGGAAAGAAAGAAAACTGCCAAGAAATCACCACCGACGTGATGAGACAGAGAGGTCTAGAGATATCTGCACGTACGGTTGACTCGCTGCTCTTGAATGGATGCAACAGGCCAGTCGACGTGTTGTACGTAGACGAGGCGTTTGCGTGCCACTCTGGAACGTTACTTGCTTTGATCGCCTTGGTTAGACCAAGGCAGAAAGTTGTACTCTGTGGTGACCCGAAGCAGTGCGGCTTCTTCAATATGATGCAGATGAAAGTCAACTATAATCACAACATCTGCACCCAAGTGTACCACAAAAGTATCTCCAGGCGGTGTACACTGCCTGTGACCGCCATTGTGTCATCGTTGCATTACGAAGGCAAAATGCGCACTACGAATGAGTACAACAAGCCGATTGTAGTGGACACTACAGGCTCAACAAAACCTGACGCTGGAGATCTCGTGTTAACGTGCTTCAGAGGGTGGGTTAAACAACTGCAAATTGACTATCGTGGATACGAGGTCATGACAGCAGCCGCATCCCAAGGGTTAACCAGAAAAGGAGTTTATGCAGTTAGGCAAAAAGTTAATGAAAACCCGCTCTATGCATCAACGTCAGAGCACGTCAACGTACTCCTAACACGTACGGAAGGTAAACTGGTATGGAAGACACTTTCCGGTGACCCGTGGATAAAGACGCTGCAGAACCCACCGAAAGGAAACTTCAAAGCAACTATCAAGGAGTGGGAGGTGGAGCATGCATCAATAATGGCGGGCATCTGCAGTCACCAAATGACCTTTGATACATTCCAAAACAAAGCCAATGTTTGTTGGGCTAAGAGCTTGGTCCCTATCCTCGAAACAGCGGGGATAAAACTAAATGATAGGCAGTGGTCCCAGATAATTCAAGCCTTCAAAGAAGATAAAGCATACTCACCTGAAGTAGCCCTGAATGAAATATGCACGCGCATGTATGGGGTGGATTTAGACAGTGGGCTATTTTCTAAACCATTGGTGTCTGTGTATTACTCGGATAACCACTGGGATAATAGGCCTGGAGGGAAGATGTTCGGATTCAACCCCGAGGCAGCATCCATTCTAGAAAGAAAGTATCCATTCACAAAAGGGAAGTGGAACATCAACAAGCAGATCTGTGTGACCACCAGGAGGATAGAAGACTTTAACCCTACCACCAATATTATACCGGCCAATAGGAGACTACCACACTCATTAGTGGCCGAACACCGCCCAGTAAAAGGGGAAAGAATGGAATGGCTGGTTAATAAGATAAACGGCCACCACGTGCTCCTGGTCAGTGGCTATAATCTTGTACTGCCTACTAAGAGAGTCACTTGGGTAGCGCCACTAGGTGTCCGCGGAGCGGACTACACATACAACCTAGAGTTGGGTCTGCCAGCAACGCTTGGCAGGTATGACCTAGTGGTCATAAACATCCACACACCTTTTCGCATACACCATTACCAACAGTGCGTAGACCACGCAATGAAACTGCAAATGCTCGGGGGTGACTCATTGAGACTGCTCAAACCGGGTGGCTCTCTATTGATCAGAGCATATGGTTACGCAGATAGAACCAGTGAACGAGTCATCTGCGTGTTGGGACGCAAGTTCAGATCGTCTAGAGCGTTGAAACCACCATGTGTCACCAGCAACACTGAGATGTTTTTCCTATTCAGCAACTTTGACAATGGCAGAAGGAATTTCACAACTCATGTCATGAATAATCAACTGAATGCAGCCTTTGTAGGACAGGCCACCCGAGCAGGATGTGCACCGTCGTACCGGGTAAAACGCATGGACATCGCGAAGAACGATGAAGAGTGCGTAGTTAACGCCGCTAACCCTCGCGGGTTACCGGGTGACGGTGTTTGCAAGGCAGTATACAAAAAATGGCCGGAGTCCTTTAAGAATAGTGCAACACCAGTGGGAACCGCAAAAACAGTCATGTGCGGTACGTATCCAGTAATCCACGCCGTTGGACCGAATTTCTCTAATTATTTGGAATCTGAAGGGGACCGGGAATTGGCAGCTGCCTATCGAGAAGTCGCAAAGGAAGTAACTAGACTGGGAGTAAATAGTGTAGCTATACCTCTCCTCTCCACAGGTGTATACTCAGGAGGGAAAGATAGGCTGACCCAGTCACTGAACCACCTCTTCACAGCCATGGACTCGACGGATGCAGACGTGGTCATCTACTGTCGCGACAAAGAATGGGAGAAGAAAATATCCGAGGCCATACAGATGCGGACTCAAGTGGAGATGCTGGATGAGCACATCTCCATAGACTGCGATATTGTTCGCGTGCACCCTGACAGCAGCTTGGCAGGCAGAAAAGGATACAGCACCACGGAAGGCGCACTGTACTCATATCTAGAAGGGACTCGTTTTCACCAGACGGCAGTGGACATGGCAGAGATATATACTATGTGGCCAAAGCAAACAGAGGCCAACGAGCAAGTCTGCCTATATGCCCTGGGGGAAAGTATTGAATCGATCAGGCAGAAATGCCCGGTGGATGATGCAGATGCATCGTCTCCTCCAAAAACTGTCCCGTGCCTTTGCCGTTACGCCATGACTCCGGAACGCGTCACCAGACTTCGCATGAACCACGTCACAAGTATAATTGTGTGTTCCTCGTTTCCCCTTCCAAAGTACAAAATAGAAGGAGTGCAAAAAGTCAAATGTTCTAAGGTAATGCTATTTGACCACAACGTGCCATCACGCGTAAGTCCAAGGGAATATAGATCTTCCCCGGAGGCTGCACAGGAAGCGAGCACAACCACGTCACTGACGCATAGCCAATTCGACCTAAGCGTTGACGGCGAGATACTACCCGTCCCGTCAGATCTGGATGCTGACGCCCCAGCCCTAGAACCAGCTCTAGACGACAGGGCGACACACNNNNNNNNNNNNNNNNNNNNNNNNNNNNNNNNNNNNNNNNACTGGGTAATGAGCACCGTACCTGTCGCGCCGCCCAGAAGAAGGCGAGGGAGAAACCTGACTGTGACATGCGACGAGAGAGAAGGGAACATAACACCCATGGCTAGCGTCCGATTCTTTAGGGCAGAGCTGCGTCCGGTCGTACAAGAAACAGCGGAGACGCGTGACACAGCAATGTCTCTTCAGGCACCGCCGAGTACCGCCACGGAACTGAATCATCCGCCGATCTCCTTCGGAGCACCAAGCGAGACGTTCCCCATTACATTTGGGGACTTCAACGAAGGAGAAATCGAAAGCTTGTCTTCTGAGCTGCTAACTTTCGGAGACTTCCTACCCGGAGAAGTGGATGACTTGACAGATAGCGACTGGTCCACGTGCTCAGACACGGACGACGAGTTATGACTAGACAGGGCAGGTGGGTATATATTCTCGTCGGACACCGGTCCAGGTCATTTACAACAGAAGTCAGTACGCCAGTCAGTGCTGCCGGTGAACACCCTGGAGGAAGTCCACGAGGAGAAGTGTTACCCACCTAAGTTGGATGAAGTAAAGGAGCAACTATTACTTAAGAAACTCCAGGAGAGTGCATCCATGGCCAACAGAAGCAGGTACCAGTCGCGCAAAGTAGAAAACATGAAAGCAACAATCATCCAGAGACTAAAGAGAGGCTGTAGACTATACTTAATGTCAGAGACCTCAAAAGTCCCTACTTACCGGACCACATATCCGGCGCCTGTGTACTCGCCTCCGGTCAACGTCCGACTGTCCAACCCCGAGTCCGCAGTGGCAGCATGCAATGAGTTCCTAGCTAGAAACTATCCAACTGTCTCATCATACCAAATTACCGACGAGTATGATGCATATTTAGACATGGTGGACGGGTCGGAGAGTTGCCTGGATCGAGCGACATTCAATCCGTCAAAACTTAGGAGCTACCCGAAACAGCACGCTTACCATGCGCCCTCCATCAGAAGCGCTGTACCGTCCCCATTCCAGAACACACTACAGAATGTACTGGCAGCAGCCACGAAAAGAAACTGCAACGTCACACAGATGAGGGAATTACCCACTTTGGACTCAGCAGTATTCAACGTGGAGTGTTTTAAAAAATTCGCATGCAACCAAGAATACTGGGAAGAATTTGCTGCCAGCCCTATTAGGATAACAACTGAGAATTTAACAACCTATGTTACTAAACTAAAAGGGCCAAAAGCAGCAGCGCTATTTGCAAAAACCCACAATCTGCTGCCACTGCAGGAAGTACCAATGGATAGGTTCACAGTAGATATGAAAAGGGACGTGAAGGTGACTCCTGGTACAAAGCACACAGAGGAAAGACCTAAGGTGCAGGTTATACAGGCGGCTGAACCCTTGGCGACAGCATACCTATGTGGGATTCACAGAGAGCTGGTTAGGAGGCTGAACGCCGTCCTCCTACCCAATGTACATACACTATTTGATATGTCTGCCGAGGATTTCGATGCCATCATAGCCGCACACTTTAAGCCAGGAGACACTGTTTTAGAAACGGACATAGCCTCCTTTGACAAGAGCCAAGATGATTCACTTGCGCTTACTGCCTTGATGTTGTTAGAAGATTTAGGGGTGGATCACTCCCTGTTGGACTTGATAGAGGCCGCTTTTGGAGAGATTTCCAGCTGTCATCTACCGACAGGTACGCGCTTCAAGTTCGGCGCCATGATGAAATCTGGTATGTTCCTAACTCTGTTCGTCAACACATTGCTAAACATNNNNNNNNNNNNNNNNNNNNNNNNNNNNNGTCTGACAAAATCCGCGTGCGCGGCCTTCATCGGCGACGACAACATAATACATGGAGTCGTCTCCGATGAATTGATGGCAGACAGATGCGCCACTTGGATGAACATGGAAGTGAAGATCATAGATGCAGTTGTATCCTTGAAAGCCCCTTACTTTTGTGGAGGGTTTATACTGCACGATACTGTGACGGGAACAGCCTGCAGAGTGGCAGACCCGCTAAAAAGGCTATTCAAACTGGGCAAACCGCTAGCGGCAGGTGACGAACAAGATGAAGATAGAAGACGAGCGCTGGCTGACGAAGTGATCAGATGGCAACGAACAGGGCTAATTGATGAGTTGGAGAAAGCGGTATACTCTAGGTATGAAGTGCAGGGTATATCAGTTGTGGTAATGTCCATGGCCACCTTTGCAAGCTCCAGATCTAACTTCGAGAAGCTCAGAGGACCCGTCATAACTTTGTACGGCGGTCCTAAATAGNNNNNNNNNNNNNNNNNNNNNNNNNNNNNNNNNNNNNNNNNNNNNNNNNNNNNNNNNNNNNNNNNNNNNNNNNNNNNNNNNNNNNNNNNNNNACCGCGCCCTCAGAGGCAAGCCGGGCAACTTGCCCAGCTGATCTCAGCAGTTAATAAACTGACAATGCGCGCGGTACCCCAACAGAAGCCACGCAGGAATCGGAAGAATAAGAAGCAAAAGCAAAAGCGACAGGCGCCACAAAACAACACAAATCAAAAGAAGCAGCCGCCTAAAAAGAAACCAGCTCAAAAGAAAAAGAAGCCGGGCCGCAGAGAGAGGATGTGCATGAAAATCGAAAATGATTGTATTTTTGAAGTCAAGTATGAAGGTAAGGTAACAGGTTACGCGTGCTTGGTGGGGGACAAAGTAATGAAACCAGCACACGTAAAGGGGACCATCGATAACGCGGACCTGGCCAAACTGGCCTTTAAGCGGTCATCTAAGTATGACCTTGAATGCGCGCAGATACCCGTGCACATGAAGTCCGACGCTTCGAAGTTCACCCATGAGAAACCAGAGGGGTACTACAACTGGCACCACGGAGCAGTACAGTACTCAGGAGGCCGGTTCACCATCCCCACAGGTGCTGGCAAACCAGGGGACAGCGGCAGACCGATCTTCGACAACAAGGGACGCGTGGTGGCCATAGTCTTAGGAGGAGCTAATGAAGGAGCCCGTACAGCCCTCTCGGTGGTGACCTGGAATAAAGACATTGTCACTAAAATCACCCCCGAGGGGGCCGAAGAGTGGAGTCTTGCCATCCCAGTCATGTGCCTGCTGGCAAATACCACGTTCCCCTGCTCCCAGCCCCCTTGCACTCCCTGCTGCTATGAAAGGGAACCAGAGGAAACCCTACGCATGCTTGAGGACAACGTCATGAGACCTGGGTACTATCAGCTGCTACAAGCATCCTTAACATGTTCTCCCCACCGTCAGCGACGCAGTACCAAGGACAACTTCAATGTCTATAAAGCCACAAGACCGTACTTAGCTCACTGTCCCGACTGTGGAGAAGGGCACTCGTGCCATAGTCCCGTAGCATTAGAACGCATCAGAAATGAAGCGACAGACGGGACGCTGAAAATCCAGGTCTCCTTGCAAATCGGAATAAAGACGGATGATAGCCACGATTGGACCAAGCTGCGTTACATGGACAACCACACGCCAGCGGACGCAGAGAGGGCGGGGCTATTTGTAAGAACATCAGCACCGTGCACGATTACTGGAACAATGGGACACTTCATCCTGACCCGATGTCCGAAAGGGGAAACTCTGACGGTGGGATTCACTGACAGTAGGAAGATCAGTCACTCATGTACGCACCCATTTCACCACGACCCTCCTGTGATAGGCCGGGAGAAATTCCATTCCCGACCGCAGCACGGTAAAGAGCTGCCTTGCAGCACGTACGTGCAGAGCACCGCCGCAACTACCGAGGAGATAGAGGTACACATGCCCCCAGACACCCCTGATCGCACACTGATGTCACAACAGTCCGGCAACGTAAAGATCACAGTTAATGGCCAGACGGTGCGGTACAAGTGTAATTGCGGTGGCTCAAATGAAGGACTAATAACTACAGACAAAGTGATTAATAACTGCAAAGTTGATCAATGTCATGCCGCGGTCACCAATCACAAAAAGTGGCAGTACAACTCCCCTCTGGTCCCGCGTAATGCTGAACTTGGGGACCGAAAAGGAAAAATCCACATCCCGTTTCCGCTGGCAAATGTAACATGCAGGGTGCCTAAAGCAAGGAACCCCACCGTGACGTACGGGAAAAACCAAGTCATCATGCTACTGTATCCCGACCACCCAACACTCCTGTCCTACCGGAACATGGGAGAAGAACCAAACTACCAAGAAGAGTGGGTGACGCATAAGAAGGAAGTCGTGCTAACCGTGCCGACTGAAGGGCTCGAGGTCACGTGGGGTAACAACGAGCCGTATAAGTATTGGCCGCAGTTATCTACAAACGGTACAGCCCATGGCCACCCGCATGAGATAATTCTGTATTATTATGAGCTGTACCCTACTATGACAGTAGTAGTTGTGTCAGTGGCCTCGTTCGTACTCCTGTCGATGGTGGGTGTGGCAGTGGGGATGTGCATGTGTGCACGACGCAGATGCATCACACCGTACGAACTGACACCAGGAGCTACCGTCCCTTTCCTGCTTAGCCTAATATGCTGCATCAGAACAGCTAAAGCGGCCACATACCAAGAGGCTGCGGTGTACCTGTGGAATGAACAGCAACCTTTGTTTTGGCTACAAGCCCTTATTCCGCTGGCAGCCCTGATTGTCCTATGCAACTGTCTGAGACTCTTACCATGCTGCTGTAAAACGTTGGCTTTTTTAGCCGTAATGAGCGTCGGTGCCCACACTGTGAGCGCGTACGAACACGTAACAGTGATCCCGAACACGGTGGGAGTACCGTATAAGACTCTAGTCAATAGACCGGGCTACAGTCCCATGGTATTGGAGATGGAACTACTGTCAGTCACTTTGGAGCCAACGCTATCGCTTGATTACATCACGTGCGAGTACAAAACCGTTATCCCGTCTCCGTACGTGAAATGCTGCGGTACAGCAGAGTGCAAGGACAAAAACCTACCTGACTACAGCTGTAAGGTCTTCACCGGCGTCTACCCATTTATGTGGGGCGGAGCCTACTGCTTCTGCGACGCTGAAAACACGCAATTGAGCGAAGCACACGTGGAGAAGTCCGAATCATGCAAAACAGAATTTGCATCAGCATACAGGGCTCATACCGCATCCGCATCAGCTAAGCTCCGCGTCCTTTACCAAGGAAATAACATCACTGTAACTGCCTATGCTAACGGCGACCATGCCGTCACAGTTAAGGACGCCAAATTCATTGTGGGGCCAATGTCTTCAGCCTGGACACCTTTCGACAACAAAATTGTGGTGTACAAAGGTGACGTCTATAACATGGACTACCCGCCCTTTGGCGCAGGAAGACCAGGACAATTTGGCGATATCCAAAGTCGCACACCCGAGAGTACAGACGTCTATGCTAATACACAACTGGTACTGCAGAGACCGGCTGCGGGTACGGTACATGTGCCATACTCTCAGGCACCATCTGGCTTTAAGTATTGGCTAAAAGAACGAGGGGCGTCGCTGCAGCACACAGCACCATTTGGCTGCCAAATAGCAACAAACCCGGTAAGAGCGATGAATTGCGCCGTAGGGAACATGCCCATCTCCATCGACATACCGGATGCGGCCTTCATTAGGGTCGTCGACGCGCCCTCTTTAACGGACATGTCGTGCGAGGTACCAACCTGCACCCATTCCTNNNATTTCGGGGGCGTCGCCATTATTAAATATGCAGCCAGCAAGAAAGGCAAGTGTGCGGTGCATTCGATGACCAACGCCGTCACAATTCGGGAAGCTGAGATAGAAGTTGAAGGGAATTCTCAGCTGCAAATCTCTTTCTCGACGGCCTTGGCCAGCGCCGAATTCCGCGTACAAGTCTGTTCTACACAAGTACACTGTGTAGCCGAGTGCCACCCTCCGAAGGACCACATAGTCAATTACCCGGCGTCACATACCACCCTCGGGGTCCAGGACATTTCCG-TACGGCNNNNNNNNNNNNNNNNNNNNNNNNNNNNNNNNNNNNNNNNNNNNNNNNNGTTGCAGCACTGATCCTAATCGTGGTGCTATGCGTGTCGTTCAGCAGGCACTAA
		</sequence>
		<sequence>
			<taxon idref="099|Brazil|RJ|Duque-de-Caxias|2018-04-02"/>
			ATGGATCCTGTGTACGTGGACATAGACGCTGACAGCGCCTTTTTGAAGGCCCTGCAACGTGCGTACCCCATGTTTGAGGTGGAACCCAGGCAGGTCACACCGAATGACCATGCTAATGCTAGANNNNNNNNNNNNNNNNNNNNNNNNNNNNNNNNNNNNNNNNNNNNNNNNNNNNNNNNNNNNNNNNNNNNNNNNNNNNNNNNNNNNNNNNNGATGATGTCGGACAGGAAGTACCACTGCGTCTGCCCGATGCGCAGCGCAGAAGATCCCGAGAGACTCGCCAATTATGCGAGAAAGCTAGCATCTGCTGCAGGAAAAGTCCTGGACAGAAACATCTCTGGAAAGATCGGGGACTTACAAGCAGTAATGGCCGTGCCAGACACGGAGACGCCAACATTCTGCTTGCACACAGATGTCTCATGTAGACAGAGAGCAGACGTCGCGATATACCAAGACGTCTATGCTGTACACGCACCCACGTCGCTATACCACCAGGCGATTAAAGGGGTCCGAGTGGCGTACTGGGTAGGGTTCGACACAACCCCGTTCATGTACAATGCCATGGCGGGTGCCTACCCCTCATATTCGACAAACTGGGCAGACGAGCAGGTACTGAAGGCTAAGAACATAGGATTATGTTCAACAGACCTGACGGAAGGTAGACGAGGTAAATTGTCTATTATGAGAGGGAAGAAGCTAAAACCGTGTGACCGTGTGCTGTTCTCAGTAGGGTCAACGCTCTACCCGGAAAGCCGCAAGCTACTTAAGAGCTGGCACTTACCATCGGTGTTCCATCTAAAGGGCAAACTCAGCTTCACATGCCGCTGTGATACAGTGGTTTCGTGCGAGGGCTACGTCGTTAAGAGAATAACGATGAGCCCAGGCCTTTATGGAAAAACCACAGGGTATGCGGTAACCCACCACGCAGACGGATTCTTGATGTGCAAGACTACCGACACGGTTGACGGCGAAAGAGTGTCATTCTCGGTGTGCACATACGTGCCGGCGACCATTTGTGATCAAATGACCGGCATCCTTGCTACAGAAGTCACGCCGGAGGATGCACAGAAGCTGTTGGTGGGGCTGAACCAGAGAATAGTGGTTAACGGCAGAACGCAACGGAATACGAACACCATGAAAAACTATCTGCTTCCCGTGGTCGCCCAAGCCTTCAGTAAGTGGGCAAAGGAGTGCCGGAAAGACATGGAAGATGAAAAACTCCTGGGGGTCAGAGAAAGAACACTGACCTGCTGCTGTCTATGGGCATTCAAGAAGCAGAAAACACACACGGTCTACAAGAGGCCTGATACCCAGTCAATTCAGAAGGTTCAGGCCGAGTTTGACAGCTTTGTGGTACCGAGCCTGTGGTCGTCCGGGTTGTCAATCCCCTTGAGGACTAGAATCAAATGGTTGTTAAGCAAGGTGCCAAAAACCGACCTGATCCCATATAGCGGGGACGCCCAAGAAGCCCGGGACGCAGAAAAAGAAGCAGAGGAAGAACGAGAAGCAGAACTGACTCGTGAAGCCCTACCACCTCTACAGGCAGCACAGGAAGATGTTCAGGTCGAAATCGACGTGGAACAGCTTGAGGACAGAGCGGGTGCAGGAATAATAGAGACTCCTAGAGGAGCTATCAAAGTTACTGCCCAACCAACAGACCACGTCGTGGGAGAGTACCTGGTACTTTCCCCGCAGACCGTACTACGGAGCCAGAAGCTCAGCCTAATTCACGCTTTGGCGGAGCAAGTGAAGACGTGCACGCACAGCGGACGAGCAGGGAGGTACGCGGTCGAAGCGTACGACGGCCGAGTCCTAGTGCCCTCAGGCTATGCAATCTCGCCTGAAGACTTCCAGAGTCTAAGCGAAAGCGCAACGATGGTGTATAACGAAAGAGAGTTCGTAAACAGAAAGCTACACCACATTGCGATGCACGGACCAGCCCTGAACACCGACGAAGAGTCGTATGAGCTGGTGAGGGCAGAGAGGACAGAACACGAGTACGTCTACGATGTGGACCAGAGAAGATGCTGTAAGAAGGAAGAAGCTGCAGGACTGGTACTGGTGGGCGACTTGACTAATCCGCCCTACCACGAATTCGCATATGAAGGGCTAAAAATCCGCCCTGCCTGCCCATACAAAATTGCAGTCATAGGAGTCTTCGGAGTACCAGGATCTGGCAAGTCAGCTATTATCAAGAACCTAGTTACCAGGCAAGACCTGGTGACTAGCGGAAAGAAAGAAAACTGCCAAGAAATCACCACCGACGTGATGAGACAGAGAGGTCTAGAGATATCTGCACGTACGGTTGACTCGCTGCTCTTGAATGGATGCAACAGGCCAGTCGACGTGTTGTACGTAGACGAGGCGTTTGCGTGCCACTCTGGAACGTTACTTGCTTTGATCGCCTTGGTTAGACCAAGGCAGAAAGTTGTACTCTGTGGTGACCCGAAGCAGTGCGGCTTCTTCAATATGATGCAGATGAAAGTCAACTATAATCACAACATCTGCACCCAAGTGTACCACAAAAGTATCTNNNNNNNNNNNNNNNNNNNNNNNNCCGCCATTGTGTCGTCGTTGCATTACGAAGGCAAAATGCGCACTACGAATGAGTACAACAAGCCGATTGTAGTGGACACTACAGGCTCAACAAAACCTGNNNNNNNNNNNNNNNNNNNNNNNNNNNNNNNNNNNNNNNNNNNNNNNNNNNNNNNNNNNNNNNNNNNNNNNNNNNNNNNNNNNNNNNNNNNNNNNNNNNNNNNNNNNNNNNNNNNNNNNNNNNNNNNNNNNNNNNNNNNNNNNNNNNNNNNNNNNNNTGCATCAACGTCAGAGCACGTCAACGTACTCCTAACACGTACGGAAGGTAAACTGGTATGGAAGACACTTTCCGGTGACCCGTGGATAAAGACGCTGCAGAACCCACCGAAAGGAAACTTCAAAGCAACTATCAAGGAGTGGGAGGTGGAGCATGCATCAATAATGGCGGGCATCTGCAGTCACNNNNNNNNNNNNNNNNNNNNNNNNNNNNNNNNNNNNNNNNNNNNNNNNNNNNNNNNNNNNNNNNNNNNNNNNNNNNNNNNNNNNNNACTAAATGATAGGCAGTGGTCCCAGATAATTCAAGCCTTCAAAGAAGATAAAGCATACTCACCTGAAGTAGCCCTGAATGAAATATGCACGCGCATGTATGGGGTGGATTTAGACAGTGGGCTATTTTCTAAACCATTGGTGTCTGTGTATTACTCGGATAACCACTGGGATAATAGGCCTGGAGGGAAGATGTTCGGATTCAACCCCGAGGCAGCATCCATTCTAGAAAGAAAGTATCCATTCACAAAAGGGAAGTGGAACATCAACAAGCAGATCTGTGTGACCACCAGGAGGATAGAAGACTTTAACCCTACCACCAATATTATACCGGCCAATAGGAGACTACCACACTCATTAGTGGCCGAACACCGCCCAGTAAAAGGGGAAAGAATGGAATGGCTGGTTAATAAGATANNNNNNNNNNNNNNNNNNNNNNNNNNNNNNNNNNNNNNNNNNNNNNNNNNNNNNNNNNNNNNNNNNNNNNNNNNNNTAGGTGTCCGCGGAGCGGACTACACATACAACCTAGAGTTGGGTCTGCCAGCAACGCTTGGCAGGTATGACCTAGTGGTCATAAACATCCACACACCTTTTCGCATACACCATTACCAACAGTGCGTAGACCACGCAATGAAACTGCAAATGCTCGGGGGTGACTCATTGAGACTGCTCAAACCGGGTGGCTCTCTATTGATCAGAGCATATGGTTACGCAGATAGAACCAGTGAACGAGTCATCTGCGTGTTGGGACGCAAGTTCAGATCGTCTAGAGCGTTGAAACCACCATGTGTCACCAGCAACACTGAGATGTTTTTCCTATTCAGCAACTTTGACAATGGCAGAAGGAATTTCACAACTCATGTCATGAATAATCAACTGAATGCAGCCTTTGTAGGACAGGCCACCCGAGCAGGATGTGCACCGTCGTACCGGGTAAAACGCATGGACATCGCGAAGAACGATGAAGAGTGCGTAGTTAACGCCGCTAACCCTCGCGGGTTACCGGGTGACGGTGTTTGCAAGGCAGTATACAAAAAATGGNNNNNNNNNNNNNNNNNNNNNNNNNNNNNNNNNNNNNNNNNNNNNNNNNNNNNNNNNNNNNNNNNNNNNNNNNNNNNNNNNNNNNNNNNNNNNNNNNNNNNNNNNNNNNNNNNNNNNNNNNNNNGGGAATTGGCAGCTGCCTATCGAGAAGTCGCAAAGGAAGTAACTAGACTGGGAGTAAATAGTGTAGCTATACCTCTCCTCTCCACAGGTGTATACTCAGGAGGGAAAGATAGGCTGACCCAGTCACTGAACCACCTCTTCACAGCCATGGACTCGACGGATGCAGACGTGGTCATCTACTGTCGCGACAAAGAATGGGAGAAGAAAATATCCGAGGCCATACAGATGCGGACTCAAGTGGAGTTGCTGGATGAGCACATCTCCATAGACTGCGATATTGTTCGCGTGCACCCTGACAGCAGCTTGGCAGGCAGAAAAGGATACAGCACCACGGAAGGCGCACTGTACTCATATCTAGAAGGGACTCGTTTTCACCAGACGGCAGTGGACATGGCAGAGATATATACTATGTGGCCAANNNNNNNNNNNNNNNNNNNNNNAGTCTGCCTATATGCCCTGGGGGAAAGTATTGAATCGATCAGGCAGAAATGCCCGGTGGATGATGCAGATGCATCGTCTCCTCCAAAAACTGTCCCGTGCCTTTGCCGTTACGCCATGACTCCGGAACGCGTCACCAGACTTCGCATGAACCACGTCACAAGTATAATTGTGTGTTCCTCGTTTCCCCTTCCAAAGTACAAAATAGAAGGAGTGCAAAAAGTCAANNNNNNNNNNNNNNNNNNNNNNNNNNNNNNNNNNNNNNNNNNNNNNNNNNNNNNNNNNNNNNNNNNNNNNNNNNNNNNNNNNNNNNNNNNNNNNNNNNNNNNNNNNNNNNNNNNNAGCCAATTCGACCTAAGCGTTGACGGCGAGATACTACCCGTCCCGTCAGATCTGGATGCTGACGCCCCAGCCCTAGAACCAGCTCTAGACGACAGGGCGACACACANNNNNNNNNNNNNNNNNNNNNNNNNNNNNNNNNNNNNNNNNNNNNNNNNNNNNNNNNNNNNNNNNNNNNNNNNNNNNNNNNNNNNNNNNNNNNNNNNNNNNNNNACATGCGACGAGAGAGAAGGGAACATAACACCCATGGCTAGCGTCCGATTCTTTAGGGCAGAGCTGCGTCCGGTCGTACAAGAAACAGCGGAGACGCGTGACACAGCAATGTCTCTTCAGGCACCGCCGAGTACCGCCACGGAACTGAATCATCCGCCGATCTCCTTCGGAGCACCAAGCGAGACGTTCCCCATCACATTTGGGGACTNNNNNNNNNNNNNNNNNNNNNNNNNNNNNNNNNNNNNNCTAACTTTCGGAGACTTCCTACCCGGAGAAGTGGATGACTTGACAGATAGCGACTGGTCCACGTGCTCAGACACGGACGACGAGTTATGACTAGACAGGGCAGGTGGGTATATATTCTCGTCGGACACCGGTCCAGGTCATTTACAACAGAAGTCAGTACGCCAGTCAGTGCTGCCGGTGAACACCCTGGAGGAAGTCCACGAGGAGAAGTGTTACCCACCTAAGTTGGATGAAGTAAAGGAGCAACTATTACTTAAGAAACTCCAGGAGAGTGCATCCATGGCCAACAGAAGCAGGNNNNNNNNNNNNNNNNNNNNNNNNNNNNNNNNNNNNNNNNTCCAGAGACTAAAGAGAGGCTGTAGACTATACTTAATGTCAGAGACCTCAAAAGTCCCTACTTACCGGACCACATATCCGGCGCCTGTGTACTCGCCTCCGGTCAACGTCCGACTGTCCAACCCCGAGTCCGCAGTGGCAGCATGCAATGAGTTCCTAGCTAGAAACTATCCAACTGTCTCATCATACCAAATTACCGACGAGTATGATGCATATTTAGACATGGTGGACGGGTCGGAGAGTTGCCTGGATCGAGCGACATTCAATCCGTCAAAACTTAGGAGCTACCCGAAACAGCACGCTTACCATGCGCCCTCCATCAGAAGCGCTGTACCGTCCCCATTCCAGAACACACTACAGAATGTACTGGCAGCAGCCACGAAAAGAAACTGCAACGTCACACAGATGAGGGAATTACCCACTTTGGACTCAGCAGTATTCAACGTGGAGTGTTTTAAAAAATTCGCATGCAACCAAGAATACTGGGAAGAATTTGCTGCCAGCCCTATTAGGATAACAACTGAGAATTTAACAACCTATGTTACTAAACTAAAAGGGCCAAAAGCAGCAGCGCTATTTGCAAAAACCCACAATCTGCTGCCACTGCAGGAAGTACCAATGGATAGGTTCACAGTAGATATGAAAAGGGACGTGAAGGTGACTCCTGGTACAAAGCACACAGAGGAAAGACCTAAGGTGCAGGTTATACAGGCGGCTGAACCCTTGGCGACAGCATACCTATGTGGGATTCACAGAGAGCTGGTTAGGAGGCTGAACGCCGTCCTCCTACCCAATGTACATACANNNNNNNNNNNNNCTGCCGAGGATTTCGATGCCATCATAGCCGCACACTTTAAGCCAGGAGACACTGTTTTAGAAACGGACATAGCCTCCTTTGACAAGAGCCAAGATGATTCACTTGCGCTTACTGCCTTGATGTTGTTAGAAGATTTAGGGGTGGATCACTCCCTGTTGGACTTGATAGAGGCCGCTTTTGGAGAGATTTCCAGCTGTCATCTACCGACAGGTACGCGCTTCAAGTTCGGCGCCATGATGAAATCTGGTATGTTCCTAACTCTGTTCGTCAACACATTGCTAAACATCNNNNNNNNTAGCCGCGTGCTGGAAGATCGTCTGACAAAATCCGCGTGCGCGGCCTTCATCGGCGACGACAACATAATACATGGAGTCGTCTCCGATGAATTGATGGCAGCCAGATGCGCCACTTGGATGAACATGGAAGTGAAGATCATAGATGCAGTTGTATCCTTGAAAGCCCCTTACTTTTGTGGAGGGTTTATACTGCACGATACTGTGACGGGAACAGCCTGCAGAGTGGCAGACCCGCTAAAAAGGCTATTCAAACTGGGCAAACCGCTAGCGGCAGGTGACGAACAAGATGAAGATAGAAGACGAGCGCTGGCTGACGAAGTGATCAGATGGCAACGAACAGGGCTAATTGATGAGTTGGAGAAAGCGGTATACTCTAGGTATGAAGTGCAGGGTATATCAGTTGTGGTAATGTCCATGGCCACCTTTGCAAGCTCCAGATCTAACTTCGAGAAGCTCAGAGGACCCGTCATAACTTTGTACGGCGGTCCTAAATAGNNNNNNNNNNNNNNNNNNNNNNNNNNNNNNNNNNNNNNNNNNNNNNNNNNNNNNNNNNNNNNNNNNNNNNNNNNNNNNNNNNNNNNNNNNNNNNNNNNNNNNNNNNNNNNNNNNNNNNNNNNNNNNNNNNNNNNNNNNNNNNNNNNNNNNNNNNNNNNNNNNNNNNNNNNNNNNNNNNNNNNNNNNNNNNNNNNNNNNNNNNNNNNNNNNNNNNNNNNNNNNNNNNNNNNNNNNNNCAACACAAACCAAAAGAAGCAGCCGCCTAAAAAGAAACCAGCTCAAAAGAAAAAGAAGCCGGGCCGCAGAGAGAGGATGTGCATGAAAATCGAAAATGATTGTATTTTTGAAGTCAAGTATGAAGGTAAGGTAACAGGTTACGCGTGCTTGGTGGGGGACAAAGTAATGAAACCAGCACACGTAAAGGGGACCATCGATAACGCGGACCTGGCCAAACTGGCNNNNNNNNNNNNNNNNNNNNNNNNNNNNNNNNNNNNNNNNNNNNNNNNNNNNNNNNNNNNNNNNNNNNNNNNNNNNNNNNNNNNNNNNNNNNNNNNNNNNNNNNNNNNNNNNNNNNNNNNNNNNNNNNNNNNNNNNNNNCGGTTCACCATCCCCACAGGTGCTGGCAAACCAGGGGACAGCGGCAGACCGATCTTCGACAACAAGGGACGCGTGGTGGCCATAGTCTTAGGAGGAGCTAATGAAGGAGCCCGTACAGCCCTCTCGGTGGTGACCTGGAATAAAGACATTGTCACTAAAATCACCCCCGAGGGGGCCGAAGAGTGGAGTCTTGCCATCCCAGTCATGTGCCTGCTGGCAAATACCACGTTCCCCTGCTCCCAGCCCCCTTGCACTCCCTGCTGCTATGAAAGGGAACCAGAGGAAACCCTACGCATGCTTGAGGACAACGTCATGAGACCTGGGTACTATCAGCTGCTACAAGCATCCTTAACATGTTCTCCCCACCGTCAGCGACGCAGTACCAANNNNNNNNNNNNNNNNNNNNNNNNNNNNNNNNNNNNNNNNNNNNNNNNNNNNNNNNNNNNNNNNNNNNNNNNNNNNNNTAGTCCCGTAGCATTAGAACGCATCAGAAATGAAGCGACAGACGGGACGCTGAAAATCCAGGTCTCCTTGCAAATCGGAATAAAGACGGATGATAGCCACGATTGGACCAAGCTGCGTTACATGGACAACCACACGCCAGCGGACGCAGAGAGGGCGGGGCTATTTGTAAGAACATCAGCACCGTGCACGATTACTGGAACAATGGGACACTTCATCCTGACCCGATGTCCGAAAGGGGAAACTCTGACGGTGGGATTCACTGACAGTAGGAAGATCAGTCACTCATGTACGCACCCATTTCACCACGACCCTCCTGTGATAGGCCGGGAGAAATTCCATTCCCGACCGCAGCACGGTAAAGAGCTGCCTTGCAGCACGTACGTGCAGAGCACCGCCGCAACTACCGAGGAGATAGAGGTACACATGCCCCCAGACACCCCTGATCGCACACTGATGTCACAACAGTCCGGCAACGTAAAGATCACAGTTAATGGCCAGACGGTGCGGTACAAGTGTAATTGCGGTGGCTCAAATGAAGGACTAATAACTACAGACAAAGTGNNNNNNNNNNNNNNNNNNNNNNNNNNNNNNNNNNNNNNNNNNNNNNACAAAAAGTGGCAGTACAACTCCCCTCTGGTCCCGCGTAATGCTGAACTTGGGGACCGAAAAGGAAAAATCCACATCCCGTTTCCGCTGGCAAATGTAACATGCAGGGTGCCTAAAGCAAGGAACCCCACCGTGACGTACGGGAAAAACCAAGTCATCATGCTACTGTATCCCGACCACCCAACACTCCTGTCCTACCGGAACATGGGAGAAGAACCAAACTACCAAGAAGAGTGGGTGACGCATAAGAAGGAAGTCGTGCTAACCGTGCCGACTGAAGGGCTCGAGGTCACGTGGGGTAACAACGAGCCGTATAAGTATTGGCCGCAGTTATCTACAAACGGTACAGCCCATGGCCACCCGCATGAGATAATTCTGTATTATTATGAGCTNNNNNNNNNNNNNNNNNNNNNNNNNNNNNNNNNNNNNNNNNNNNNNNNNNNNNNNNNNNNNNNNNNNNNNNNNNNNNNNNNNNNNNNNNNNNNACGCAGATGCATCACACCGTACGAACTGACACCAGGAGCTACCGTCCCTTTCCTGCTTAGCCTAATATGCTGCATCAGAACAGCTAAAGCGGCCACATACCAAGAGGCTGCGGTATACCTGTGGAATGAACAGCAACCTTTGTTTTGGCTACAAGCCCTTATTCCGCTGGCAGCCCTGATTGTCCTATGCAACTNNNNNNNNNNNNNNNNNNNNNNNNNNNNNNNNNNNNNNNNNNNNNNNNNNNNNNNCGTCGGTGCCCACACTGTGAGCGCGTACGAACACGTAACAGTGATCCCGAACACGGTGGGAGTACCGTATAAGACTCTAGTCAATAGACCGGGCTACAGTCCCATGGTATTGGAGATGGAACTACTGTCAGTCACTTTGGAGCCAACGCTATCGCTTGATTACATCACGTGCGAGTACAAAACCGTTATCCCGTCTCCGTACGTGAAATGCTGCGGTACAGCAGAGTGCAAGGACAAAAACCTACCTGACTACAGCTGTAAGGTCTTCACCGGCGTCTACCCATTTATGTGGGGCGGAGCCTACTGCTTCTGCGACGCTGAAAACACGCAATTGAGCGAAGCACACGTGGAGAAGTCCGAATCATGCAAAACAGAATTTGCATCAGCATACAGGGCTCATACCGCATCCGCATCAGCTAAGCTCCGCGTCCTTTACCAAGGAAATAACATCACTGTAACTGCCTATGCTAACGGCGACCATGCCGTCACAGTTAAGGACGCCAAATTCATTGTGGGGCCAATGTCTTCAGCCTGGACACCTTTCGACAACAAAATTGTGGTGTACAAAGGTGACGTCTATAACATGGACTACCCGCCCTTTGGCGCAGGAAGACCAGGACAATTTGGCGATATCCAAAGTCGCACACCTGAGAGTACAGACGTCTATGCTAATACACAACTGGTACTGCAGAGACCGGCTGCGGGTACGGTACATGTGCCATACTCTCAGGCACCATCTGGCTTTAAGTATTGGCTAAAAGAACGAGGGGCGTCGCTGCAGCACACAGCACCATTTGGCTGCCAAATAGCAACAAACCCGGTAAGAGCGGTGAATTGCGCCGTAGGGAACATGCCCATCTCCATCGACATACCGGATGCGGCCTTCATTAGGGTCGTCGACGCGCCCTCTTTAACGGACATGTCGTGCGAGGTACCAGCCTGCACCCATTCCTCAGATTTCGGGGGCGTCGCCATTATTAAATATGCAGCCAGCAAGAAAGGCAAGTGTGCGGTGCATTCGATGACCAACGCCGTCACAATTCGGGAAGCTGAGATAGAAGTTGAAGGGAATTCTCAGCTGCAAATCTCTTTCTCGACGGCCTTGGCCAGCGCCGAATTCCGCGTACAAGTCTGTTCTACACAAGTACACTGTGCAGCCGAGTGCCACCCTCCGANNNNNNNNNNNNNNNNNNNNNNNNNNNNNNNNNNNNNNNNNNNNNNNNNNNNNNNNNNNNNNNNNNNNNNNNNNNNNNNNNNNNNNNNNNNNNNNNNNNNNNNNNNNNNTGTCGCTGTTGCAGCACTGATCCTAATCGTGGTGCTATGCGTGTCGTTCAGCAGGCACTAA
		</sequence>
		<sequence>
			<taxon idref="101|Brazil|RJ|Duque-de-Caxias|2018-04-02"/>
			ATGGATCCTGTGTACGTGGACATAGACGCTGACAGCGCCTTTTTGAAGGCCCTGCAACGTGCGTACCCCATGTTTGAGGTGGAACCCAGGCAGGTCACACCGAATGACCATGCTAATGCTAGAGCGTTCTCGCATCTAGCTATAAAACTAATAGAGCAGGAAATTGANNCCGACTCAACCATCCTGGACATCNGCAGTGCACCAGCAAGGAGGATGATGTCGGACAGGAAGTACCACTGCGTCTGCCCGATGCGCAGCGCAGAAGATCCCGAGAGACTCGCCAATTATGCGAGAAAGCTAGCATCTGCTGCAGGAAAAGTCCTGGACAGAAACATCTCTGGAAAGATCGGGGACTTACAAGCAGTAATGGCCGTGCCAGACACGGAGACGCCAACATTCTGCTTGCACACAGATGTCTCATGTAGACAGAGAGCAGACGTCGCGATATACCAAGACGTCTATGCTGTACACGCACCCACGTCGCTATACCACCAGGCGATTAAAGGGGTCCGAGTGGCGTACTGGGTAGGGTTCGACACAACCCCGTTCATGTACAATGCCATGGCGGGTGCCTACCCCTCATATTCGACAAACTGGGCAGACGAGCAGGTACTGAAGGCTAAGAACATAGGATTATGTTCAACAGACCTGACGGAAGGTAGACGAGGTAAATTGTCTATTATGAGAGGGAAGAAGCTAAAACCGTGTGACCGTGTGCTGTTCTCAGTAGGGTCAACGCTCTACCCGGAAAGCCGCAAGCTACTTAAGAGCTGGCACTTACCATCGGTGTTCCATCTAAAGGGCAAACTCAGCTTCACATGCCGCTGTGATACAGTGGTTTCGTGCGAGGGCTACGTCGTTAAGAGAATAACGATGAGCCCAGGCCTTTATGGAAAAACCACAGGGTATGCGGTAACCCACCACGCAGACGGATTCTTGATGTGCAAGACTACCGACACGGTTGACGGCGAAAGAGTGTCATTCTCGGTGTGCACATACGTGCCGGCGACCATTTGTGATCAAATGACCGGCATCCTTGCTACAGAAGTCACGCCGGAGGATGCACAGAAGCTGTTGGTGGGGCTGAACCAGAGAATAGTGGTTAACGGCAGAACGCAACGGAATACGAACACCATGAAAAACTATCTGCTTCCCGTGGTCGCCCAAGCCTTCAGTAAGTGGGCAAAGGAGTGCCGGAAAGACATGGAAGATGAAAAACTCCTGGGGGTCAGAGAAAGAACACTGACCTGCTGCTGTCTATGGGCATTCAAGAAGCANNNNACACACACGGTCTACAAGAGGCCTGATACCCAGTCAATTCAGAAGGTTCAGGCCGAGTTTGACAGCTTTGTGGTACCGAGCCTGTGGTCGTCCGGGTTGTCAATCCCCTTGAGGACTAGAATCAAATGGTTGTTAAGCAAGGTGCCAAAAACCGACCTGATCCCATATAGCGGGGACGCCCAAGAAGCCCGGGACGCAGAAAAAGAAGCAGAGGAAGAACGAGAAGCAGAACTAACTCGTGAAGCCCTACCACCTCTACAGGCAGCACAGGAAGATGTTCAGGTCGAAATCGACGTGGAACAGCTTGAGGACAGAGCGGGTGCAGGAATAATAGAGACTCCTAGAGGAGCTATCAAAGTTACTGCCCAACCAACAGACCACGTCGTGGGAGAGTACCTGGTACTTTCCCCGCAGACCGTACTACGGAGCCAGAAGCTCAGCCTAATTCACGCTTTGGCGGAGCAAGTGAAGACGTGCACGCACAGCGGACGAGCAGGGAGGTACGCGGTCGAAGCGTACGACGGCCGAGTCCTAGTGCCCTCAGGCTATGCAATCTCGCCTGAAGACTTCCAGAGTCTAAGCGAAAGCGCAACGATGGTGTATAACGAAAGAGAGTTCGTAAACAGAAAGCTACACCACATTGCGATGCACGGACCAGCCCTGAACACCGACGAAGAGTCGTATGAGCTGGTGAGGGCAGAGAGGACAGAACACGAGTACGTCTACGATGTGGACCAGAGAAGATGCTGTAAGAAGGAAGAAGCTGCAGGACTGGTACTGGTGGGCGACTTGACTAATCCGCCCTACCACGAATTCGCATATGAAGGGCTAAAAATCCGCCCTGCCTGCCCATACAAAATTGCAGTCATAGGAGTCTTCGGAGTACCAGGATCCGGCAAGTCAGCTATTATCAAGAACCTAGTTACCAGGCAAGACCTGGTGACTAGCGGAAAGAAAGAAAACTGCCAAGAAATCACCACCGACGTGATGAGACAGAGAGGTCTAGAGATATCTGCACGTACGGTTGACTCGCTGCTCTTGAATGGATGCAACAGGCCAGTCGACGTGTTGTACGTAGACGAGGCGTTTGCGTGCCACTCTGGAACGTTACTTGCTTTGATCGCCTTGGTTAGACCAAGGCAGAAAGTTGTACTCTGTGGTGACCCGAAGCAGTGCGGCTTCTTCAATATGATGCAGATGAAAGTCAACTATAATCACAACATCTGCACCCAAGTGTACCACAAAAGTATCTCCAGGCGGTGTACACTGCCTGTGACCGCCATTGTGTCATCGTTGCATTACGAAGGCAAAATGCGCACTACGAATGAGTACAACAAGCCGATTGTAGTGGACACTACAGGCTCAACAAAACCTGACGCTGGAGATCTCGTGTTAACGTGCTTCAGAGGGTGGGTTAAACAACTGCAAATTGACTATCGTGGATACGAGGTCATGACAGCAGCCGCATCCCAAGGGTTAACCANNNAAGGAGTTTATGCAGTTAGGCAAAAAGTTAATGAAAACCCGCTCTATGCATCAACGTCAGAGCACGTCAACGTACTCCTAACACGTACGGAAGGTAAACTGGTATGGAAGACACTTTCCGGTGACCCGTGGATAAAGACGCTGCAGAACCCACCGAAAGGAAACTTCAAAGCAACTATCAAGGAGTGGGAGGTGGAGCATGCATCAATAATGGCGGGCATCTGCAGTCACCAAATGACCTTTGATACATTCCAAAACAAAGCCAATGTTTGTTGGGCTAAGAGCTTGGTCCCTATCCTCGAAACAGCGGGGATAAAACTAAATGATAGGCAGTGGTCCCAGATAATTCAAGCCTTCAAAGAAGATAAAGCATACTCACCTGAAGTAGCCCTGAATGAAATATGCACGCGCATGTATGGGGTGGATTTAGACAGTGGGCTATTTTCTAAACCATTGGTGTCTGTGTATTACTCGGATAACCACTGGGATAATAGGCCTGGAGGGAAGATGTTCGGATTCAACCCCGAGGCAGCATCCATTCTAGAAAGAAAGTATCCATTCACAAAAGGGAAGTGGAACATCAACAAGCAGATCTGTGTGACCACCAGGAGGATAGAAGACTTTAACCCTACCACCAATATTATACCGGCCAATAGGAGACTACCACACTCATTAGTGGCCGAACACCGCCCAGTAAAAGGGGAAAGAATGGAATGGCTGGTTAATAAGATAAACGGCCACCACGTGCTCCTGGTCAGTGGCTATAATCTTGTACTGCCTACTAAGAGAGTCACTTGGGTAGCGCCACTAGGTGTCCGCGGAGCGGACTACACATACAACCTAGAGTTGGGTCTGCCAGCAACGCTTGGCAGGTATGACCTAGTGGTCATAAACATCCACACACCTTTTCGCATACACCATTACCAACAGTGCGTAGACCACGCAATGAAACTGCAAATGCTCGGGGGTGACTCATTGAGACTGCTCAAACCGGGTGGCTCTCTATTGATCAGAGCATATGGTTACGCAGATAGAACCAGTGAACGAGTCATCTGCGTGTTGGGACGCAAGTTCAGATCGTCTAGAGCGTTGAAACCACCATGTGTCACCAGCAACACTGAGATGTTTTTCCTATTCAGCAACTTTGACAATGGCAGAAGGAATTTCACAACTCATGTCATGAATAATCAACTGAATGCAGCCTTTGTAGGACAGGCCACCCGAGCAGGATGTGCACCGTCGTACCGGGTAAAACGCATGGACATCGCGAAGAACGATGAAGAGTGCGTAGTTAACGCCGCTAACCCTCGCGGGTTACCGGGTGACGGTGTTTGCAAGGCAGTATACAAAAAATGGCCGGAGTCCTTTANGAATAGTGCAACACCAGTGGGAACCGCAAAAACAGTCATGTGCGGTACGTATCCAGTAATCCACGCCGTTGGACCGAATTTCTCTAATTATTTGGAATCTGAAGGGGACCGGGAATTGGCAGCTGCCTATCGAGAAGTCGCAAAGGAAGTAACTAGACTGGGAGTAAATAGTGTAGCTATACCTCTCCTCTCCACAGGTGTATACTCAGGAGGGAAAGATAGGCTGACCCAGTCACTGAACCACCTCTTCACAGCCATGGACTCGACGGATGCAGACGTGGTCATCTACTGTCGCGACAAAGAATGGGAGAAGAAAATATCCGAGGCCATACAGATGCGGACTCAAGTGGAGTTGCTGGATGAGCACATCTCCATAGACTGCGATATTGTTCGCGTGCACCCTGACAGCAGCTTGGCAGGCAGAAAAGGATACAGCACCACGGAAGGCGCACTGTACTCATATCTAGAAGGGACTCGTTTTCACCAGACGGCAGTGGACATGGCAGAGATATATACTATGTGGCCAAAGCAAACAGAGGCCAACGAGCAAGTCTGCCTATATGCCCTGGGGGAAAGTATTGAATCGATCAGGCAGAAATGCCCGGTGGATGATGCAGATGCATCGTCTCCTCCAAAAACCGTCCCGTGCCTTTGCCGTTACGCCATGACTCCGGAACGCGTCACCAGACTTCGCATGAACCACGTCACAAGTATAATTGTGTGTTCCTCGTTTCCCCTTCCAAAGTACAAAATAGAAGGAGTGCAAAAAGTCAAATGCTCTAAGGTAATGCTATTTGACCACAACGTGCCATCACGCGTAAGTCCAAGGGAATATAGATCTTCCCCGGAGGCTGCACAGGAAGCGAGTACAACCACGTCACTGACGCATAGCCAATTCGACCTAAGCGTTGACGGCGAGATACTACCCGTCCCGTCAGATCTGGATGCTGACGCCCCAGCCCTAGAACCAGCTCTAGACGACAGGGCGACACACACGTTGCCNNNNNNNNNNNNNNNNNNNNCGGCCGTGTCTGACTGGGTAATGAGCACCGTACCTGTCGCGCCGCCCAGAAGAAGGCGAGGGAGAAACCTGACTGTGACATGCGACGAGAGAGAAGGGAACATAACACCCATGGCTAGCGTCCGATTCTTTAGGGCAGAGCTGCATCCGGTCGTACAAGAAACAGCGGAGACACGTGACACAGCAATGTCTCTTCAGGCACCGCCGAGTACCGCCACGGAACTGAATCATCCGCCGATCTCCTTCGGAGCACCAAGCGAGACGTTCCCCATTACATTTGGGGACTTCAACGAAGGAGAAATCGAAAGCTTGTCTTCTGAGCTGCTAACTTTCGGAGACTTCCTACCCGGAGAAGTGGATGACTTGACAGATAGCGACTGGTCCACGTGCTCAGACACGGACGACGAGTTATGACTAGACAGGGCAGGTGGGTATATATTCTCGTCGGACACCGGTCCAGGTCATTTACAACAGAAGTCAGTACGCCAGTCAGTGCTGCCGGTGAACACCCTGGAGGAAGTCCACGAGGAGAAGTGTTACCCACCTAAGTTGGATGAAGTAAAGGAGCAACTATTACTTAAGAAACTCCAGGAGAGTGCATCCATGGCCAACAGAAGCAGGTACCAGTCGCGCAAAGTAGAAAACATGAAAGCAACAATCATCCAGAGACTAAAGAGAGGCTGTAGACTATACTTAATGTCAGAGACCTCAAAAGTCCCTACTTACCGGACCACATATCCGGCGCCTGTGTACTCGCCTCCGGTCAACGTCCGACTGTCCAACCCCGAGTCCGCAGTGGCAGCATGCAATGAGTTCCTAGCTAGAAACTATCCAACTGTCTCATCATACCAAATTACCGACGAGTATGATGCATATTTAGACATGGTGGACGGGTCGGAGAGTTGCCTGGATCGAGCGACATTCAATCCGTCAAAACTTAGGAGCTACCCGAAACAGCACGCTTACCATGCGCCCTCCATCAGAAGCGCTGTACCGTCCCCATTCCAGAACACACTACAGAATGTACTGGCAGCAGCCACGAAAAGAAACTGCAACGTCACACAGATGAGGGAATTACCCACTTTGGACTCAGCAGTATTCAACGTGGAGTGTTTTAAAAAATTCGCATGCAACCAAGAATACTGGGAAGAATTTGCTGCCAGCCCTATTAGGATAACAACTGAGAATTTAACAACCTATGTTACTAAACTAAAAGGGCCAAAAGCAGCAGCGCTATTTGCAAAAACCCACAATCTGCTGCCACTGCAGGAAGTACCAATGGATAGGTTCACAGTAGATATGAAAAGGGACGTGAAGGTGACTCCTGGTACAAAGCACACAGAGGAAAGACCTAAGGTGCAGGTTATACAGGCGGCTGAACCCTTGGCGACAGCATACCTATGTGGGATTCACAGAGAGCTGGTTAGGAGGCTGAACGCCGTCCTCCTACCCAATGTACATACACTATTTGATATGTCTGCCGAGGATTTCGATGCCATCATAGCCGCACACTTTAAGCCAGGAGACACTGTTTTAGAAACGGACATAGCCTCCTTTGACAAGAGCCAAGATGATTCGCTTGCGCTTACTGCCTTGATGTTGTTAGAAGATTTAGGGGTGGATCACTCCCTGTTGGACTTGATAGAGGCCGCTTTTGGAGAGATTTCCAGCTGTCATCTACCGACAGGTACGCGCTTCAAGTTCGGCNNNNNNNNNNNNNNNNNNNNNNNNNNNNNNNNNNNNNNNNNNNNNNNNNNNNNNNNNNNNNNNNNNNNNNNNNNNNNNNNNNNNNNNNNNNNNNNNNNNNNNNNNNNNNNNNNNNNNNNNNNNNNNNNNNNNNNNCATGGAGTCGTCTCCGATGAATTGATGGCAGCCAGATGCGCTACTTGGATGAACATGGAAGTGAAGATCATAGATGCAGTTGTATCCTTGAAAGCCCCTTACTTTTGTGGAGGGTTTATACTGCACGATACTGTGACGGGAACAGCCTGCAGAGTGGCAGACCCGCTAAAAAGGCTATTCAAACTGGGCAAACCGCTAGCGGCAGGTGACGAACAAGATGAAGATAGAAGACGAGCGCTGGCTGACGAAGTGATCAGATGGCAACGAACAGGGCTAATTGATGAGTTGGAGAAAGCGGTATACTCTAGGTATGAAGTGCAGGGTATATCAGTTGTGGTAATGTCCATGGCCACCTTTGCAAGCTCCAGATCTAACTTCGAGAAGCTCAGAGGACCCGTCATAACTTTGTACGGCGGTCCTAAATAGNNNNNNNNNNNNNNNNNNNNNNNNNNNNNNNNNNNNNNNNNNNNNNNNNNNNNNNNNNNNNNNNNNNNNNNNNNNNNNNNNNNNNNNNNNNNNNNNNNNNNNNNNNNNNNNNNNNNNNNNNNNNNNNNNNNNNNNNNNNNNNNNNNNNNNNNNNNNNNNNNNNNNNNNNNNCAACAGAAGCCACGCAGGAATCGGAAGAATAAGAAGCAAAAGCAAAAGCGACAGGCGCCACAAAACAACACAAATCAAAAGAAGCAGCCGCCTAAAAAGAAACCAGCTCAAAAGAAAAAGAAGCCGGGCCGCAGAGAGAGGATGTGCATGAAAATCGAAAATGATTGTATTTTTGAAGTCAAGTATGAAGGTAAGGTAACAGGTTACGCGTGCTTGGTGGGGGACAAAGTAATGAAACCAGCACACGTAAAGGGGACCATCGATAACGCGGACCTGGCCAAACTGGCCTTTAAGCGGTCATCTAAGTATGACCTTGAATGCGCGCAGATACCCGTGCACATGAAGTCCGACGCTTCGAAGTTCACCCATGAGAAACCAGAGGGGTACTACAACTGGCACCACGGAGCAGTACAGTACTCAGGAGGCCGGTTCACCATCCCCACAGGTGCTGGCAAACCAGGGGACAGCGGCAGACCGATCTTCGACAACAAGGGACGCGTGGTGGCCATAGTCTTAGGAGGAGCTAATGAAGGAGCCCGTACAGCCCTCTCGGTGGTGACCTGGAATAAAGACATTGTCACTAAAATCACCCCCGAGGGGGCCGAAGAGTGGAGTCTTGCCATCCCAGTCATGTGCCTGCTGGCAAATACCACGTTCCCCTGCTCCCAGCCCCCTTGCACTCCCTGCTGCTATGAAAGGGAACCAGAGGAAACCCTACGCATGCTTGAGGACAACGTCATGAGACCTGGGTACTATCAGCTGCTACAAGCATCCTTAACATGTTCTCCCCACCGTCAGCGACGCAGTACCAAGGACAACTTCAATGTCTATAAAGCCACAAGACCGTACTTAGCTCACTGTCCCGACTGTGGAGAAGGGCACTCGTGCCATAGTCCCGTAGCATTAGAACGCATCAGAAATGAAGCGACAGACGGGACGCTGAAAATCCAGGTCTCCTTGCAAATCGGAATAAAGACGGATGATAGCCACGATTGGACCAAGCTGCGTTACATGGACAACCACACGCCAGCGGACGCAGAGAGGGCGGGGCTATTTGTAAGAACATCAGCACCGTGCACGATTACTGGAACAATGGGACACTTCATCCTGACCCGATGTCCGAAAGGGGAAACTCTGACGGTGGGATTCACTGACAGTAGGAAGATCAGTCACTCATGTACGCACCCATTTCACCACGACCCTCCTGTGATAGGCCGGGAGAAATTCCATTCCCGACCGCAGCACGGTAAAGAGCTGCCTTGCAGCACGTACGTGCAGAGCACCGCCGCAACTACCGAGGAGATAGAGGTACACATGCCCCCAGACACCCCTGATCGCACACTGATGTCACAACAGTCCGGCAACGTAAAGATCACAGTTAATGGCCAGACGGTGCGGTACAAGTGTAATTGCGGTGGCTCAAATGAAGGACTAATAACTACAGACAAAGTGATTAATAACTGCAAAGTTGATCAATGTCATGCCGCGGTCACCAATCACAAAAAGTGGCAGTACAACTCCCCTCTGGTCCCGCGTAATGCTGAACTTGGGGACCGAAAAGGAAAAATCCACATCCCGTTTCCGCTGGCAAATGTAACATGCAGGGTGCCTAAAGCAAGGAACCCCACCGTGACGTACGGGAAAAACCAAGTCATCATGCTACTGTATCCCGACCACCCAACACTCCTGTCCTACCGGAACATGGGAGAAGAACCAAACTACCAAGAAGAGTGGGTGACGCATAAGAAGGAAGTCGTGCTAACCGTGCCGACTGAAGGGCTCGAGGTCACGTGGGGTAACAACGAGCCGTATAAGTATTGGCCGCAGTTATCTACAAACGGTACAGCCCATGGCCACCCGCATGAGATAATTCTGTATTATTATGAGCTGTACCCTACTATGACTGTAGTAGTTGTGTCAGTGGCCTCGTTCGTACTCCTGTCGATGGTGGGTGTGGCAGTGGGGATGTGCATGTGTGCACGACGCAGATGCATCACACCGTACGAACTGACACCAGGAGCTACCATCCCTTTCCTGCTTAGCCTAATATGCTGCATCAGAACAGCTAAAGCGGCCACATACCAAGAGGCTGCAGTATACCTGTGGAATGAACAGCAACCTTTGTTTTGGCTACAAGCCCTTATTCCGCTGGCAGCCCTGATTGTCCTATGCAACTGTCTGAGACTCTTACCATGCTGCTGTAAAACGTTGGCTTTTTTAGCCGTAATGAGCGTCGGTGCCCACACTGTGAGCGCGTACGAACACGTAACAGTGATCCCGAACACGGTGGGAGTACCGTATAAGACTCTAGTCAATAGACCGGGCTACAGTCCCATGGTATTGGAGATGGAACTACTGTCAGTCACTTTGGAGCCTACGCTATCGCTTGATTACATCACGTGCGAGTACAAAACCGTTATCCCGTCTCCGTACGTGAAATGCTGCGGTACAGCAGAGTGCAAGGACAAAAACCTACCTGACTACAGCTGTAAGGTCTTCACCGGCGTCTACCCATTTATGTGGGGCGGAGCCTACTGCTTCTGCGACGCTGAAAACACGCAATTGAGCGAAGCACACGTGGAGAAGTCCGAATCATGCAAAACAGAATTTGCATCAGCATACAGGGCTCATACCGCATCCGCATCAGCTAAGCTCCGCGTCCTTTACCAAGGAAATAACATCACTGTAACTGCCTATGCTAACGGCGACCATGCCGTCACAGTTAAGGACGCCAAATTCATTGTGGGGCCAATGTCTTCAGCCTGGACACCTTTCGACAACAAAATTGTGGTGTACAAAGGTGACGTCTATAACATGGACTACCCGCCCTTTGGCGCAGGAAGACCAGGACAATTTGGCGATATCCAAAGTCGCACACCTGAGAGTACAGACGTCTATGCTAATACACAACTGGTACTGCAGAGACCGGCTGCGGGTACGGTACATGTGCCATACTCTCAGGCACCATCTGGCTTTAAGTATTGGCTAAAAGAACGAGGGGCGTCGCTGCAGCACACAGCACCATTTGGCTGCCAAATAGCAACAAACCCGGTAAGAGCGATGAATTGCGCCGTAGGGAACATGCCCATCTCCATCGACATACCGGATGCGGCCTTCATTAGGGTCGTCGACGCGCCCTCTTTAACGGACATGTCGTGCGAGGTACCAACCTGCACCCATTCCTCAGATTTCGGGGGCGTCGCCATTATTAAATATGCAGCCAGCAAGAAAGGCAAGTGTGCGGTGCATTCGATGACCAACGCCGTCACAATTCGGGAAGCTGAGATAGAAGTTGAAGGGAATTCTCAGCTGCAAATCTCTTTCTCGACGGCCTTGGCCAGCGCCGAATTCCGCGTACAAGTCTGTTCTACACAAGTACACTGTGCAGCCGAGTGCCACCCTCCGAAGGNNNNNNNNNNNNNNNNNNNNNNNNNNNNNNNNNNNNNNNNNNNNNNNNNNNNNNNNNNNNNNNNNNNNNNNNNNNNNNNNNNNNNNNNNNNNNNNNNNNNNNNNNNNNNNNNTGTTGCAGCACTGATCCTAATCGTGGTGCTATGCGTGTCGTTCAGCAGGCACTAA
		</sequence>
		<sequence>
			<taxon idref="116|Brazil|RJ|Duque-de-Caxias|2018-04-05"/>
			NNNNNNNNNNNNNNNNNNNNNNNNNNNNNNNNNNNNNNNNNNNNNNNNNNNNNNNNNNNNNNNNNNNNNNNNNNNNNNNNNNNNNNNNNNNNNNNNNNNNNNNNNNNNNNNNNNNNNNNNNNNNNNNNNNNNNNNNNNNNNNNNNNNNNNNNNNNNNNNNNNNNNNNNNNNNNNNNNNNNNNNNNNNNNNNNNNNNNNNNNNNNNNNNNGAGGATGATGTCGGACAGGAAGTACCACTGCGTCTGCCCGATGCGCAGCGCAGAAGATCCCGAGAGACTCGCCAATTATGCGAGAAAGCTAGCATCTGCTGCAGGAAAAGTCCTGGACAGAAACATCTCTGGAAAGATCGGGGACTTACAAGCAGTAATGGCCGTGCCAGACACGGAGACGCCAACATTCTGCTTGCACACAGATGTCTCATGTAGACAGAGAGCAGACGTCGCGATATACCAAGACGTCTATGCTGTACACGCACCCACGTCGCTATACCACCAGGCGATTAAAGGGGTCCGAGTGGCGTACTGGGTAGGGTTCGACACAACCCCGTTCATGTACAATGCCATGGCGGGTGCCTACCCCTCATATTCGACAAACTGGGCAGACGAGCAGGTACTGAAGGCTAAGAACATAGGATTATGTTCAACAGACCTGACGGAAGGTAGACGAGGTAAATTGTCNNNNNNNNGAGGGAAGAAGCTAAAACCGTGTGACCGTGTGCTGTTCTCAGTAGGGTCAACGCTCTACCCGGAAAGCCGCAAGCTACTTAAGAGCTGGCACTTACCATCGGTGTTCCATCTAAAGGGCAAACTCAGCTTCACATGCCGCTGTGATACAGTGGTTTCGTGCGAGGGCTACGTCGTTAAGAGAATAACGATGAGCCCAGGCCTTTATGGAAAAACCACAGGGTATGCGGTAACCCACCACGCAGACGGATTCTTGATGTGCAAGACTACCGACACGGTTGACGGCGAAAGAGTGTCATTCTCGGTGTGCACATACGTGCCGGCGACCATTTGTGATCAAATGACCGGCATCCTTGCTACAGAAGTCACGCCGGAGGATGCACAGAAGCTGTTGGTGGGGCTGAACCAGAGAATAGTGGTTAACGGCAGAACGCAACGGAATACGAACACCATGAAAAACTATCTGCTTCCCGTGGTCGCCCAAGCCTTCAGTAAGTGGGCAAAGGAGTGCCGGAAAGACATGGAAGATGAAAAACTCCTGGGGGTCAGAGAAAGAACACTGACCTGCTGCTGTCTATGGGCATTCAAGAAGCANNNNNNNNNNNNNNNNNNNNNNNNNNNNNNNACCCAGTCAATTCAGAAGGTTCAGGCCGAGTTTGACAGCTTTGTGGTACCGAGCCTGTGGTCGTCCGGGTTGTCAATCCCCTTGAGGACTAGAATCAAATGGTTGTTAAGCAAGGTGCCAAAAACCGACCTGATCCCATATAGCGGGGACGCCCAAGAAGCCCGGGACGCAGAAAAAGAAGCAGAGGAAGAACGAGAAGCAGAACTGACTCGTGAAGCCCTACCACCTCTACAGGCAGCACAGGAAGATGTTCAGGTCGAAATCGACGTGGAACAGCTTGAGGGCAGAGCGGGTGCAGGAATAATAGAGACTCCTAGAGGAGCTATCAAAGTTACTGCCCAACCAACAGACCACGTCGTGGGAGAGTACCTGGTACTTTCCCCGCAGACCGTACTACGGAGCCAGAAGCTCAGCCTAATTCACGCTTTGGCGGAGCAAGTGAAGACGTGCACGCACAGCGGACGAGCAGGGAGGTACGCGGTCGAAGCGTACGACGGCCGAGTCCTAGTGCCCTCAGGCTATGCAATCTCGCCTGAAGACTTCCAGAGTCTAAGCGAAAGCGCAACGATGGTGTATAACGAAAGAGAGTTCGTAAACAGAAAGCTACACCACATTGCGATGCACGGACCAGCCCTGAACACCGACGAAGAGTCGTATGAGCTGGTGAGGGCAGAGAGGACAGAACACGAGTACGTCTACGATGTGGACCAGAGAAGATGCTGTAAGAAGGAAGAAGCTGCAGGACTGGTACTGGTGGGCGACTTGACTAATCCGCCCTACCACGAATTCGCATATGAAGGGCTAAAAATCCGCCCTGCCTGCCCATACAAAATTGCAGTCATAGGAGTCTTCGGAGTACCAGGATCCGGCAAGTCAGCTATTATCAAGAACCTAGTTACCAGGCAAGACCTGGTGACTAGCGGAAAGAAAGAAAACTGCCAAGAAATCACCACCGACGTGATGAGACAGAGAGGTCTAGAGATATCTGCACGTACGGTTGACTCGCTGCTCTTGAATGGATGCAACAGGCCAGTCGACGTGTTGTACGTAGACGAGGCGTTTGCGTGCCACTCTGGAACGTTACTTGCTTTGATCGCCTTGGTTAGACCAAGGCAGAAAGTTGTACTCTGTGGTGACCCGAAGCAGTGCGGCTTCTTCAATATGATGCAGATGAAAGTCAACTATAATCACAACATCTGCACCCAAGTGTACCACAAAAGTATCTCCAGGCGGTGTACACTGCCTGTGACCGCCATTGTGTCATCGTTGCATTACGAAGGCAAAATGCGCACTACGAATGAGTACAACAAGCCGATTGTAGTGGACACTACAGGCTCAACAAAACCTGACGCTGGAGATCTCGTGTTAACGTGCTTCAGAGGGTGGGTTAAACAACTGCAAATTGACTATCGTGGATACGAGGTCATGACAGCAGCCGCATCCCAAGGGTTAACCNNAAAAGGAGTTTATGCAGTTAGGCAAAAAGTTAATGAAAACCCGCTCTATGCATCAACGTCAGAGCACGTCAACGTACTCCTAACACGTACGGAAGGTAAACTGGTATGGAAGACACTTTCCGGTGACCCGTGGATAAAGACGCTGCAGAACCCACCGAAAGGAAACTTCAAAGCAACTATCAAGGAGTGGGAGGTGGAGCATGCATCAATAATGGCGGGCATCTGCAGTCACCAAATGACCTTTGATACATTCCAAAACAAAGCCAATGTTTGTTGGGCTAAGAGCTTGGTCCCTATCCTCGAAACAGCGGGGATAAAACTAAATGATAGGCAGTGGTCCCAGATAATTCAAGCCTTCAAAGAAGATAAAGCATACTCACCTGAAGTAGCCCTGAATGAAATATGCACGCGCATGTATGGGGTGGATTTAGACAGTGGGCTATTTTCTAAACCATTGGTGTCTGTGTATTACTCGGATAACCACTGGGATAATAGGCCTGGAGGGAAGATGTTCGGATTCAACCCCGAGGCAGCATCCATTCTAGAAAGAAAGTATCCATTCACAAAAGGGAAGTGGAACATCAACAAGCAGATCTGTGTGACCACCAGGAGGATAGAAGACTTTAACCCTACCACCAATATTATACCGGCCAATAGGAGACTACCACACTCATTAGTGGCCGAACACCGCCCAGTAAAAGGGGAAAGAATGGAATGGCTGGTTAATAAGATAAACGGCCACCACGTGCTCCTGGTCAGTGGCTATAATCTTGTACTGCCTACTAAGAGAGTCACTTGGGTAGCGCCACTAGGTGTCCGCGGAGCGGACTACACATACAACCTAGAGTTGGGTCTGCCAGCAACGCTTGGCAGGTATGACCTAGTGGTCATAAACATCCACACACCTTTTCGCATACACCATTACCAACAGTGCGTAGACCACGCAATGAAACTGCAAATGCTCGGGGGTGACTCATTGAGACTGCTCAAACCGGGTGGCTCTCTATTGATCAGAGCATATGGTTACGCAGATAGAACCAGTGAACGAGTCATCTGCGTGTTGGGACGCAAGTTCAGATCGTCTAGAGCGTTGAAACCACCATGTGTCACCAGCAACACTGAGATGTTTTTTCTATTCAGCAACTTTGACAATGGCAGAAGGAATTTCACAACTCATGTCATGAATAATCAACTGAATGCAGCCTTTGTAGGACAGGCCACCCGAGCAGGATGTGCACCGTCGTACCGGGTAAAACGCATGGACATCGCGAAGAACGATGAAGAGTGCGTAGTTAACGCCGCTAACCCTCGCGGGTTACCGGGTGACGGTGTTTGCAAGGCAGTATACAAAAAATGGCCGGAGTCCTTTNNGAATAGTGCAACACCAGTGGGAACCGCAAAAACAGTCATGTGCGGTACGTATCCAGTAATCCACGCCGTTGGACCGAATTTCTCTAATTATTTGGAATCTGAAGGGGACCGGGAATTGGCAGCTGCCTATCGAGAAGTCGCAAAGGAAGTAACTAGACTGGGAGTAAATAGTGTAGCTATACCTCTCCTCTCCACAGGTGNNNNNNNNNNNNNNNNNNNNAGGCTGACCCAGTCACTGAACCACCTCTTCACAGCCATGGACTCGACGGATGCAGACGTGGTCATCTACTGTCGCGACAAAGAATGGGAGAAGAAAATATCCGAGGCCATACAGATGCGGACTCAAGTGGAGTTGCTGGATGAGCACATCTCCATAGACTGCGATATTGTTCGCGTGCACCCTGACAGCAGCTTGGCAGGCAGAAAAGGATACAGCACCACGGAAGGCGCACTGTACTCATATCTAGAAGGGACTCGTTTTCACCAGACGGCAGTGGACATGGCAGAGATATATACTATGTGGCCAAAGCAAACAGAGGCCAACGAGCAAGTCTGCCTATATGCCCTGGGGGAAAGTATTGAATCGATCAGGCAGAAATGCCCGGTGGATGATGCAGATGCATCGTCTCCTCCAAAAACTGTCCCGTGCCTTTGCCGTTACGCCATGACTCCGGAACGCGTCACCAGACTTCGCATGAACCACGTCACAAGTATAATTGTGTGTTCCTCGTTTCCCCTTCCAAAGTACAAAATAGAAGGAGTGCAAAAAGTCAAATGCTCTAAGGTAATGCTATTTGACCACAACGTGCCATCACGCGTAAGTCCAAGGGAATATAGATCTTCCCCGGAGGCTGCACAGGAAGCGAGCACAACCACGTCACTGACGCATAGCCAATTCGACCTAAGCGTTGACGGCGAGATACTACCCGTCCCGTCAGATCTGGATGCTGACGCCCCAGCCCTAGAACCAGCTCTAGACGACAGGGCGACACACNNNNNNNNNNNNNNNNNNNNNNNNNNNNNNNNNNNNNNNNNNNNNNNNNNNNNNNNNNNACCTGTCGCGCCGCCCAGAAGAAGGCGAGGGAGAAACCTGACTGTGACATGCGACGAGAGAGAAGGGAACATAACACCCATGGCTAGCGTCCGATTCTTTAGGGCAGAGCTGCGTCCGGTCGTACAAGAAACAGCGGAGACGCGTGACACAGCAATGTCTCTTCAGGCACCGCCGAGTACCGCCACGGAACTGAATCATCCGCCGATCTCCTTCGGAGCACCAAGCGAGACGTTCCCCATTACATTTGGGGACTTCAACGAAGGAGAAATCGAAAGCTTGTCTTCTGAGCTGCTAACTTTCGGAGACTTCCTACCCGGAGAAGTGGATGACTTGACAGATAGCGACTGGTCCACGTGCTCAGACACGGACGACGAGTTATGACTAGACAGGGCAGGTGGGTATATATTCTCGTCGGACACCGGTCCAGGTCATTTACAACAGAAGTCAGTACGCCAGTCAGTGCTGCCGGTGAACACCCTGGAGGAAGTCCACGAGGAGAAGTGTTACCCACCTAAGTTGGATGAAGTAAAGGAGCAACTATTACTTAAGAAACTCCAGGAGAGTGCATCCATGGCCAACAGAAGCAGGTACCAGTCGCGCAAAGTAGAAAACATGAAAGCAACAATCATCCAGAGACTAAAGAGAGGCTGTAGACTATACTTAATGTCAGAGACCTCAAAAGTCCCTACTTACCGGACCACATATCCGGCGCCTGTGTACTCGCCTCCGGTCAACGTCCGACTGTCCAACCCCGAGTCCGCAGTGGCAGCATGCAATGAGTTCCTAGCTAGAAACTATCCAACTGTCTCATCATACCAAATTACCGACGAGNNTGATGCATATTTAGACATGGTGGACGGGTCGGAGAGTTGCCTGGATCGAGCGACATTCAATCCGTCAAAACTTAGGAGCTACCCGAAACAGCACGCTTACCATGCGCCCTCCATCAGAAGCGCTGTACCGTCCCCATTCCAGAACACACTACAGAATGTACTGGCAGCAGCCACGAAAAGAAACTGCAACGTCACACAGATGAGGGAATTACCCACTTTGGACTCAGCAGTATTCAACGTGGAGTGTTTTAAAAAATTCGCATGCAACCAAGAATACTGGGAAGAATTTGCTGCCAGCNNNNNNNNNNNNNNNNNTGAGAATTTAACAACCTATGTTACTAAACTAAAAGGGCCAAAAGCAGCAGCGCTATTTGCAAAAACCCACAATCTGCTGCCACTGCAGGAAGTACCAATGGATAGGTTCACAGTAGATATGAAAAGGGACGTGAAGGTGACTCCTGGTACAAAGCACACAGAGGAAAGACCTAAGGTGCAGGTTATACAGGCGGCTGAACCCTTGGCGACAGCATACCTATGTGGGATTCACAGAGAGCTGGTTAGGAGGCTGAACGCCGTCCTCCTACCCAATGTACATACACTATTTGATATGTCTGCCGAGGATTTCGATGCCATCATAGCCGCACACTTTAAGCCAGGAGACACTGTTTTAGAAACAGACATAGCCTCCTTTGACAAGAGCCAAGATGATTCACTCGCGCTTACTGCCTTGATGTTGTTAGAAGATTTAGGGGTGGATCACTCCCTGTTGGACTTGATAGAGGCCGCTTTTGGAGAGATTTCCAGCTGTCATCTACCGACAGGTACGCGCTTCAAGTTNNNNNNNNNNNNNNNNNNNNNNNNNNNNNNNNNNNNNNNNNNNNNNNNNNNNNNNNNNNNNNNNNNNNNNNNNNNNNNNNNNNNNNNNNNNNNNNNNNNNNNNNNNNNNNNNNNNNNNNNNNNNNNNNNNNNNNNNNNNNNNNNNNNNNNNNNNNNNNNNNNNNNNGCAGCCAGATGCGCCACTTGGATGAACATGGAAGTGAAGATCATAGATGCAGTTGTATCCTTGAAAGCCCCTTACTTTTGTGGAGGGTTTATACTGCACGATACTGTGACGGGAACAGCCTGCAGAGTGGCAGACCCGCTAAAAAGGCTATTCAAACTGGGCAAACCGCTAGCGGCAGGTGACGAACAAGATGAAGATAGAAGACGAGCGCTGGCTGACGAAGTGATCAGATGGCAACGAACAGGGCTAATTGATGAGTTGGAGAAAGCGGTATACTCTAGGTATGAAGTGCAGGGTATATCAGTTGTGGTAATGTCCATGGCCACCTTTGCAAGCTCCAGATCTAACTTCGAGAAGCTCAGAGGACCCGTCATAACTTTGTACGGCGGTCCTAAATAGNNNNNNNNNNNNNNNNNNNNNNNNNNNNNNNNNNNNNNNNNNNNNNNNNNNNNNNNNNNNNNNNNNNNNNNNNNNNNNNNNNNNNNNNNNNNACCGCGCCCTCAGAGGCAAGCCGGGCAACTTGCCCAGCTGATCTCAGCAGTTAATAAACTGACAATGCGCGCGGTACCCCAACAGAAGCCACGCAGGAATCGGAAGAATAAGAAGCAAAAGCAAAAGCGACAGGCGCCACAAAACAACACAAATCAAAAGAAGCAGCCGCCTAAAAAGAAACCAGCTCAAAAGAAAAAGAAGCCGGGCCGCAGAGAGAGGATGTGCATGAAAATCGAAAATGATTGTATTTTTGAAGTCAAGTATGAAGGTAAGGTAACAGGTTACGCGTGCTTGGTGGGGGACAAAGTAATGAAACCAGCACACGTAAAGGGGACCATCGATAACGCGGACCTGGCCAAACTGGCCTTTAAGCGGTCATCTAAGTATGACCTTGAATGCGCGCAGATACCCGTGCACATGAAGTCCGACGCTTCGAAGTTCACCCATGAGAAACCAGAGGGGTACTACAACTGGCACCACGGAGCAGTACAGTACTCAGGAGGCCGGTTCACCATCCCCACAGGTGCTGGCAAACCAGGGGACAGCGGCAGACCGATCTTCGACAACAAGGGACGCGTGGTGGCCATAGTCTTAGGAGGAGCTAATGAAGGAGCCCGTACAGCCCTCTCGGTGGTGACCTGGAATAAAGACATTGTCACTAAAATCACCCCCGAGGGGGCCGAAGAGTGGAGTCTTGCCATCCCAGTCATGTGCCTGCTGGCAAATACCACGTTCCCCTGCTCCCAGCCCCCTTGCACTCCCTGCTGCTATGAAAGGGAACCAGAGGAAACCCTACGCATGCTTGAGGACAACGTCATGAGACCTGGGTACTATCAGCTGCTACAAGCATCCTTAACATGTTCTCCCCACCGTCAGCGACGCAGTACCAAGGACAACTTCAATGTCTATAAAGCCACAAGACCGTACTTAGCTCACTGTCCCGACTGTGGAGAAGGGCACTCGTGCCATAGTCCCGTAGCATTAGAACGCATCAGAAATGAAGCGACAGACGGGACGCTGAAAATCCAGGTCTCCTTGCAAATCGGAATAAAGACGGATGATAGCCACGATTGGACCAAGCTGCGTTACATGGACAACCACACGCCAGCGGACGCAGAGAGGGCGGGGCTATTTGTAAGAACATCAGCACCGTGCACGATTACTGGAACAATGGGACACTTCATCCTGACCCGATGTCCGAAAGGGGAAACTCTGACGGTGGGATTCACTGACAGTAGGAAGATCAGTCACTCATGTACGCACCCATTTCACCACGACCCTCCTGTGATAGGCCGGGAGAAATTCCATTCCCGACCGCAGCACGGTAAAGAGCTGCCTTGCAGCACGTACGTGCAGAGCACCGCCGCAACTACCGAGGAGATAGAGGTACACATGCCCCCAGACACCCCTGATCGCACACTGATGTCACAACAGTCCGGCAACGTAAAGATCACAGTTAATGGCCAGACGGTGCGGTACAAGTGTAATTGCGGTGGCTCAAATGAAGGACTAATAACTACAGACAAAGTGATTAATAACTGCAAAGTTGATCAATGTCATGCCGCGGTCACCAATCACAAAAAGTGGCAGTACAACTCCCCTCTGGTCCCGCGTAATGCTGAACTTGGGGACCGAAAAGGAAAAATCCACATCCCGTTTCCGCTGGCAAATGTAACATGCAGGGTGCCTAAAGCAAGGAACCCCACCGTGACGTACGGGAAAAACCAAGTCATCATGCTACTGTATCCCGACCACCCAACACTCCTGTCCTACCGGAACATGGGAGAAGAACCAAACTACCAAGAAGAGTGGGTGACGCATAAGAAGGAAGTCGTGCTAACCGTGCCGACTGAAGGGCTCGAGGTCACGTGGGGTAACAACGAGCCGTATAAGTATTGGCCGCAGTTATCTACAAACGGTACAGCCCATGGCCACCCGCATGAGATAATTCTGTATTATTATGAGCTGTACCCTACTATGACTGTAGTAGTTGTGTCAGTGGCCTCGTTCGTACTCCTGTCGATGGTGGGTGTGGCAGTGGGGATGTGCATGTGTGCACGACGCAGATGCATCACACCGTACGAACTGACACCAGGAGCTACCGTCCCTTTCCTGCTTAGCCTAATATGCTGCATCAGAACAGCTAAAGCGGCCACATACCAAGAGGCTGCGGTATACCTGTGGAATGAACAGCAACCTTTGTTTTGGCTACAAGCCCTTATTCCGCTGGCAGCCCTGATTGTCCTATGCAACTGTCTGAGACTCTTACCATGCTGCTGTAAAACGTTGGCTTTTTTAGCCGTAATGAGCGTCGGTGCCCACACTGTGAGCGCGTACGAACACGTAACAGTGATCCCGAACACGGTGGGAGTACCGTATAAGACTCTAGTCAATAGACCGGGCTACAGTCCCATGGTATTGGAGATGGAACTACTGTCAGTCACTTTGGAGCCAACGCTATCGCTTGATTACATCACGTGCGAGTACAAAACCGTTATCCCGTCTCCGTACGTGAAATGCTGCGGTACAGCAGAGTGCAAGGACAAAAACCTACCTGACTACAGCTGTAAGGTCTTCACCGGCGTCTACCCATTTATGTGGGGCGGAGCCTACTGCTTCTGCGACGCTGAAAACACGCAATTGAGCGAAGCACACGTGGAGAAGTCCGAATCATGCAAAACAGAATTTGCATCAGCATACAGGGCTCATACCGCATCCGCATCAGCTAAGCTCCGCGTCCTTTACCAAGGAAATAACATCACTGTAACTGCCTATGCTAACGGCGACCATGCCGTCACAGTTAAGGACGCCAAATTCATTGTGGGGCCAATGTCTTCAGCCTGGACACCTTTCGACAACAAAATTGTGGTGTACAAAGGTGACGTCTATAACATGGACTACCCGCCCTTTGGCGCAGGAAGACCAGGACAATTTGGCGATATCCAAAGTCGCACACCTGAGAGTACAGACGTCTATGCTAATACACAACTGGTACTGCAGAGACCGGCTGCGGGTACGGTACATGTGCCATACTCTCAGGCACCATCTGGCTTTAAGTATTGGCTAAAAGAACGAGGGGCGTCGCTGCAGCACACAGCACCATTTGGCTGCCAAATAGCAACAAACCCGGTAAGAGCGATGAATTGCGCCGTAGGGAACATGCCCATCTCCATCGACATACCGGATGCGGCCTTCATTAGGGTCGTCGACGCGCCCTCTTTAACGGACATGTCGTGCGAGGTACCAACCTGCACCCATTCCNNNNATTTCGGGGGCGTCGCCATTATTAAATATGCAGCCAGCAAGAAAGGCAAGTGTGCGGTGCATTCGATGACCAACGCCGTCACAATTCGGGAAGCTGAGATAGAAGTTGAAGGGAATTCTCAGCTGCAAATCTCTTTCTCGACGGCCTTGGCCAGCGCCGAATTCCGCGTACAAGTCTGTTCTACACAAGTACACTGTGTAGCCGAGTGCCACCCTCCGAAGGACCACATAGTCAATTACCCGGCGTCACATACCACCCTCGGGGTCCAGGACATTTCCGCNNNNNNNNNNNNNNNNNNNNNNNNNNNNNNNNNNNNNNNNNNNNNNNNNNNNNNTGTTGCAGCACTGATCCTAATCGTGGTGCTATGCGTGTCGTTCAGCAGGCACTAA
		</sequence>
		<sequence>
			<taxon idref="117|Brazil|RJ|Duque-de-Caxias|2018-04-05"/>
			NNNNNNNNNNNNNNNNNNNNNNNNNNNNNNNNNNNNNNNNNNNNNNNNNNNNNNNNNNNNNNNNNNNNNNNNNNNNNNNNNNNNNNNNNNNNNNNNNNNNNNNNNNNNNNNNNNNNNNNNNNNNNNNNNNNNNNNNNNNNNNNNNNNNNNNNNNNNNNNNNNNNNNNNNNNNNNNNNNNNNNNNNNNNNNNNNNNNNNNNNNNNNNNNNNNNNNNNNNGTCGGACAGGAAGTACCACTGCGTCTGCCCGATGCGCAGCGCAGAAGATCCCGAGAGACTCGCCAATTATGCGAGAAAGCTAGCATCTGCTGCAGGAAAAGTCCTGGACAGAAACATCTCTGGAAAGATCGGGGACTTACAAGCAGTAATGGCCGTGCCAGACACGGAGACGCCAACATTCTGCTTGCACACAGATGTCTCATGTAGACAGAGAGCAGACGTCGCGATATACCAAGACGTCTATGCTGTACACGCACCCACGTCGCTATACCACCAGGCGATTAAAGGGGTCCGAGTGGCGTACTGGGTAGGGTTCGACACAACCCCGTTCATGTACAATGCCATGGCGGGTGCCTACCCCTCATATTCGACAAACTGGGCAGACGAGCAGGTACTGAAGGCTAAGAACATAGGATTATGTTCAACAGACCTGACGGAAGGTAGACGTGGTAAATTGTCTATTATGAGAGGGAAGAAGCTAAAACCGTGTGACCGTGTGCTGTTCTCAGTAGGGTCAACGCTCTACCCGGAAAGCCGCAAGCTACTTAAGAGCTGGCACTTACCATCGGTGTTCCATCTAAAGGGCAAACTCAGCTTCACATGCCGCTGTGATACAGTGGTTTCGTGCGAGGGCTACGTCGTTAAGAGAATAACGATGAGCCCAGGCCTTTATGGAAAAACCACAGGGTATGCGGTAACCCACCACGCAGACGGATTCTTGATGTGCAAGACTACCGACACGGTTGACGGCGAAAGAGTGTCATTCTCGGTGTGCACATACGTGCCGGCGACCATTTGTGATCAAATGACCGGCATCCTTGCTACAGAAGTCACGCCGGAGGATGCACAGAAGCTGTTGGTGGGGCTGAACCAGAGAATAGTGGTTAACGGCAGAACGCAACGGAATACGAACACCATGAAAAACTATCTGCTTCCCGTGGTCGCCCAAGCCTTCAGTAAGTGGGCAAAGGAGTGCCGGAAAGACATGGAAGATGAAAAACTCCTGGGGGTCAGAGAAAGAACACTGACCTGCTGCTGTCTATGGGCATTCAAGAAGCAGAAAACACACACGGTCTACANNNNNNNNNATACCCAGTCAATTCAGAAGGTTCAGGCCGAGTTTGACAGCTTTGTGGTACCGAGCCTGTGGTCGTCCGGGTTGTCAATCCCCTTGAGGACTAGAATCAAATGGTTGTTAAGCAAGGTGCCAAAAACCGACCTGATCCCATATAGCGGGGACGCCCAAGAAGCCCGGGACGCAGAAAAAGAAGCAGAGGAAGAACGAGAAGCAGAACTGACTCGTGAAGCCCTACCACCTCTACAGGCAGCACAGGAAGATGTTCAGGTCGAAATCGACGTGGAACAGCTTGAGGACAGAGCGGGTGCAGGAATAATAGAGACTCCTAGAGGAGCTATCAAAGTTACTGCCCAACCAACAGACCACGTCGTGGGAGAGTACCTGGTACTTTCCCCGCAGACCGTACTACGGAGCCAGAAGCTCAGCCTAATTCACGCTTTGGCGGAGCAAGTGAAGACGTGCACGCACAGCGGACGAGCAGGGAGGTACGCGGTCGAAGCGTACGACGGCCGAGTCCTAGTGCCCTCAGGCTATGCAATCTCGCCTGAAGACTTCCAGAGTCTAAGCGAAAGCGCAACGATGGTGTATAACGAAAGAGAGTTCGTAAACAGAAAGCTACACCACATTGCGATGCACGGACCAGCCCTGAACACCGACGAAGAGTCGTATGAGCTGGTGAGGGCAGAGAGGACAGAACACGAGTACGTCTACGATGTGGACCAGAGAAGATGCTGTAAGAAGGAAGAAGCTGCAGGACTGGTACTGGTGGGCGACTTGACTAATCCGCCCTACCACGAATTCGCATATGAAGGGCTAAAAATCCGCCCTGCCTGCCCATACAAAATTGCAGTCATAGGAGTCTTCGGAGTACCAGGATCCGGCAAGTCAGCTATTATCAAGAACCTAGTTACCAGGCAAGACCTGGTGACTAGCGGAAAGAAAGAAAACTGCCAAGAAATCACCACCGACGTGATGAGACAGAGAGGTCTAGAGATATCTGCACGTACGGTTGACTCGCTGCTCTTGAATGGATGCAACAGGCCAGTCGACGTGTTGTACGTAGACGAGGCGTTTGCGTGCCACTCTGGAACGTTACTTGCTTTGATCGCCTTGGTTAGACCAAGGCAGAAAGTTGTACTCTGTGGTGACCCGAAGCAGTGCGGCTTCTTCAATATGATGCAGATGAAAGTCAACTATAATCACAACATCTGCACCCAAGTGTACCACAAAAGTATCTCCAGGCGGTGTACACTGCCTGTGACCGCCATTGTGTCATCGTTGCATTACGAAGGCAAAATGCGCACTACGAATGAGTACAACAAGCCGATTGTAGTGGACACTACAGGCTCAACAAAACCTGACGCTGGAGATCTCGTGTTAACGTGCTTCAGAGGGTGGGTTAAACAACTGCAAATTGACTATCGTGGATACGAGGTCATGACAGCAGCCGCATCCCAAGGGTTAACNNNNNNNNNNNNNNNNNNNNNNNNNNNNNNNNNNNNNNNNNNNNNNNNNNNNNNNNNNNNNNNNNNNNNNNNNNNNNNNNNCCTAACACGTACGGAAGGTAAACTGGTATGGAAGACACTTTCCGGTGACCCGTGGATAAAGACGCTGCAGAACCCACCGAAAGGAAACTTCAAAGCAACTATCAAGGAGTGGGAGGTGGAGCATGCATCAATAATGGCGGGCATCTGCAGTCACCAAATGACCTTTGATACATTCCAAAACAAAGCCAATGTTTGTTGGGCTAAGAGCTTGGTCCCTATCCTCGAAACAGCGGGGATAAAACTAAATGATAGGCAGTGGTCCCAGATAATTCAAGCCTTCAAAGAAGATAAAGCATACTCACCTGAAGTAGCCCTGAATGAAATATGCACGCGCATGTATGGGGTGGATTTAGACAGTGGGCTATTTTCTAAACCATTGGTGTCTGTGTATTACTCGGATAACCACTGGGATAATAGGCCTGGAGGGAAGATGTTCGGATTCAACCCCGAGGCAGCATCCATTCTAGAAAGAAAGTATCCATTCACAAAAGGGAAGTGGAACATCAACAAGCAGATCTGTGTGACCACCAGGAGGATAGAAGACTTTAACCCTACCACCAATATTATACCGGCCAATAGGAGACTACCACACTCATTAGTGGCCGAACACCGCCCAGTAAAAGGGGAAAGAATGGAATGGCTGGTTAATAAGATAAACGGCCACCACGTGCTCCTGGTCAGTGGCTATAATCTTGTACTGCCTACTAAGAGAGTCACTTGGGTAGCGCCACTAGGTGTCCGCGGAGCGGACTACACATACAACCTAGAGTTGGGTCTGCCAGCAACGCTTGGCAGGTATGACCTAGTGGTCATAAACATCCACACACCTTTTCGCATACACCATTACCAACAGTGCGTAGACCACGCAATGAAACTGCAAATGCTCGGGGGTGACTCATTGAGACTGCTCAAACCGGGTGGCTCTCTATTGATCAGAGCATATGGTTACGCAGATAGAACCAGTGAACGAGTCATCTGCGTGTTGGGACGCAAGTTCAGATCGTCTAGAGCGTTGAAACCACCATGTGTCACCAGCAACACTGAGATGTTTTTCCTATTCAGCAACTTTGACAATGGCAGAAGGAATTTCACAACTCATGTCATGAATAATCAACTGAATGCAGCCTTTGTAGGACAGGCCACCCGAGCAGGATGTGCACCGTCGTACCGGGTAAAACGCATGGACATCGCGAAGAACGATGAAGAGTGCGTAGTTAACGCCGCTAACCCTCGCGGGTTACCGGGTGACGGTGTTTGCAAGGCAGTATACAAAAAATGGCCGGAGTCCTTTAAGAATAGTGCAACACCAGTGGGAACCGCAAAAACAGTCATGTGCGGTACGTATCCAGTAATCCACGCCGTTGGACCGAATTTCTCTAATTATTTGGAATCTGAAGGGGACCGGGAATTGGCAGCTGCCTATCGAGAAGTCGCAAAGGAAGTAACTAGACTGGGAGTAAATAGTGTAGCTATACCTCTCCTCTCCACAGGTGNNNNNNNNNNNNNNNNNNNNAGGCTGACCCAGTCACTGAACCACCTCTTCACAGCCATGGACTCGACGGATGCAGACGTGGTCATCTACTGTCGCGACAAAGAATGGGAGAAGAAAATATCCGAGGCCATACAGATGCGGACTCAAGTGGAGTTGCTGGATGAGCACATCTCCATAGACTGCGATATTGTTCGCGTGCACCCTGACAGCAGCTTGGCAGGCAGAAAAGGATACAGCACCACGGAAGGCGCACTGTACTCATATCTAGAAGGGACTCGTTTTCACCAGACGGCAGTGGACATGGCAGAGATATATACTATGTGGCCAAAGCAAACAGAGGCCAACGAGCAAGTCTGCCTATATGCCCTGGGGGAAAGTATTGAATCGATCAGGCAGAAATGCCCGGTGGATGATGCAGATGCATCGTCTCCTCCAAAAACTGTCCCGTGCCTTTGCCGTTACGCCATGACTCCGGAACGCGTCACCAGACTTCGCATGAACCACGTCACAAGTATAATTGTGTGTTCCTCGTTTCCCCTTCCAAAGTACAAAATAGAAGGAGTGCAAAAAGTCAAATGTTCTAAGGTAATGCTATTTGACCACAACGTGCCATCACGCGTAAGTCCAAGGGAATATAGATCTTCCCCGGAGGCTGCACAGGAAGCGAGCACAACCACGTCACTGACGCATAGCCAATTCGACCTAAGCGTTGACGGCGAGATACTACCCGTCCCGTCAGATCTGGATGCTGACGCCCCAGCCCTANNNNNNNNNNNNNNNNNNNNNNNNNNNNNNNNNNNNNNNNNNNNNNNNNNNNNNNNNNNNNNNNNNNNNNNNNNNNNNNNNNNNNNCGTACCTGTCGCGCCGCCCAGAAGAAGGCGAGGGAGAAACCTGACTGTGACATGCGACGAGAGAGAAGGGAACATAACACCCATGGCTAGCGTCCGATTCTTTAGGGCAGAGCTGCGTCCGGTCGTACAAGAAACAGCGGAGACGCGTGACACAGCAATGTCTCTTCAGGCACCGCCGAGTACCGCCACGGAACTGAATCATCCGCCGATCTCCTTCGGAGCACCAAGCGAGACGTTCCCCATCACATTTGGGGACTTCAACGAAGGAGAAATCGAAAGCTTGTCTTCTGAGCTGCTAACTTTCGGAGACTTCCTACCCGGAGAAGTGGATGACTTGACAGATAGCGACTGGTCCACGTGCTCAGACACGGACGACGAGTTATGACTAGACAGGGCAGGTGGGTATATATTCTCGTCGGACACCGGTCCAGGTCATTTACAACAGAAGTCAGTACGCCAGTCAGTGCTGCCGGTGAACACCCTGGAGGAAGTCCACGAGGAGAAGTGTTACCCACCTAAGTTGGATGAAGTAAAGGAGCAACTATTACTTAAGAAACTCCAGGAGAGTGCATCCATGGCCAACAGAAGCAGGTACCAGTCGCGCAAAGTAGAAAACATGAAAGCAACAATCATCCAGAGACTAAAGAGAGGCTGTAGACTATACTTAATGTCAGAGACCTCAAAAGTCCCTACTTACCGGACCACATATCCGGCGCCTGTGTACTCGCCTCCGGTCAACGTCCGACTGTCCAACCCCGAGTCCGCAGTGGCAGCATGCAATGAGTTCCTAGCTAGAAACTATCCAACTGTCTCATCATACCAAATTACCGACGAGTATGATGCATATTTAGACATGGTGGACGGGTCGGAGAGTTGCCTGGATCGAGCGACATTCAATCCGTCAAAACTTAGGAGCTACCCGAAACAGCACGCTTACCATGCGCCCTCCATCAGAAGCGCTGTACCGTCCCCATTCCAGAACACACTACAGAATGTACTGGCAGCAGCCACGAAAAGAAACTGCAACGTCACACAGATGAGGGAATTACCCACTTTGGACTCAGCAGTATTCAACGTGGAGTGTTTTAAAAAATTCGCATGCAACCAAGAATACTGGGAAGAATTTGCTGCCAGCCCTATTAGGATAACAACTGAGAATTTAACAACCTATGTTACTAAACTAAAAGGGCCAAAAGCAGCAGCGCTATTTGCAAAAACCCACAATCTGCTGCCACTGCAGGAAGTACCAATGGATAGGTTCACAGTAGATATGAAAAGGGACGTGAAGGTGACTCCTGGTACAAAGCACACAGAGGAAAGACCTAAGGTGCAGGTTATACAGGCGGCTGAACCCTTGGCGACAGCATACCTATGTGGGATCCACAGAGAGCTGGTTAGGAGGCTGAACGCCGTCCTCCTACCCAATGTACATACACTATTTGATATGTCTGCCGAGGATTTCGATGCCATCATAGCCGCACACTTTAAGCCAGGAGACACTGTTTTAGAAACGGACATAGCCTCCTTTGACAAGAGCCAAGATGATTCACTTGCGCTTACTGCCTTGATGTTGTTAGAAGATTTAGGGGTGGATCACTCCCTGTTGGACTTGATAGAGGCCGCTTTTGGAGAGATTTCCAGCTGTCATCTACCGACAGGTACGCGCTTCAAGTTCGGCGCCATGATGAAATCTGGTATGTTCCTAACTCTGTTCGTCAACACATTGCTAAACATCACCATCGCTAGCCGCGTGCTGGAAGATCGTCTGACAAAATCCGCGTGCGCGGCCTTCATCGGCGACGACAACATAATACATGGAGTCGTCTCCGATGAATTGATGGCAGCCAGATGCGCCACTTGGATGAACATGGAAGTGAAGATCATAGATGCAGTTGTATCCTTGAAAGCCCCTTACTTTTGTGGAGGGTTTATACTGCACGATACTGTGACGGGAACAGCCTGCAGAGTGGCAGACCCGCTAAAAAGGCTATTCAAACTGGGCAAACCGCTAGCGGCAGGTGACGAACAAGATGAAGATAGAAGACGAGCGCTGGCTGACGAAGTGATCAGATGGCAACGAACAGGGCTAATTGATGAGTTGGAGAAAGCGGTATACTCTAGGTATGAAGTGCAGGGTATATCAGTTGTGGTAATGTCCATGGCCACCTTTGCAAGCTCCAGATCTAACTTCGAGAAGCTCAGAGGACCCGTCATAACTTTGTACGGCGGTCCTAAATAGNNNNNNNNNNNNNNNNNNNNNNNNNNNNNNNNNNNNNNNNNNNNNNNNNNNNNNNNNNNNNNNNNNNNNNNNNNNNNNNNNNNNNNNNCCAGACCGCGCCCTCAGAGGCAAGCCGGGCAACTTGCCCAGCTGATCTCAGCAGTTAATAAACTGACAATGCGCGCGGTACCCCAACAGAAGCCACGCAGGAATCGGAAGAATNNNNNNNNNNNNNNNNNNCGACAGGCGCCACAAAACAACACAAATCAAAAGAAGCAGCCGCCTAAAAAGAAACCAGCTCAAAAGAAAAAGAAGCCGGGCCGCAGAGAGAGGATGTGCATGAAAATCGAAAATGATTGTATTTTTGAAGTCAAGTATGAAGGTAAGGTAACAGGTTACGCGTGCTTGGTGGGGGACAAAGTAATGAAACCAGCACACGTAAAGGGGACCATCGATAACGCGGACCTGGCCAAACTGGCCTTTAAGCGGTCATCTAAGTATGACCTTGAATGCGCGCAGATACCCGTGCACATGAAGTCCGACGCTTCGAAGTTCACCCATGAGAAACCAGAGGGGTACTACAACTGGCACCACGGAGCAGTACAGTACTCAGGAGGCCGGTTCACCATCCCCACAGGTGCTGGCAAACCAGGGGACAGCGGCAGACCGATCTTCGACAACAAGGGACGCGTGGTGGCCATAGTCTTAGGAGGAGCTAATGAAGGAGCCCGTACAGCCCTCTCGGTGGTGACCTGGAATAAAGACATTGTCACTAAAATCACCCCCGAGGGGGCCGAAGAGTGGAGTCTTGCCATCCCAGTCATGTGCCTGCTGGCAAATACCACGTTCCCCTGCTCCCAGCCCCCTTGCACTCCCTGCTGCTATGAAAGGGAACCAGAGGAAACCCTACGCATGCTTGAGGACAACGTCATGAGACCTGGGTACTATCAGCTGCTACAAGCATCCTTAACATGTTCTCCCCACCGTCAGCGACGCAGTACCAAGGACAACTTCAATGTCTATAAAGCCACAAGACCGTACTTAGCTCACTGTCCCGACTGTGGAGAAGGGCACTCGTGCCATAGTCCCGTAGCATTAGAACGCATCAGAAATGAAGCGACAGACGGGACGCTGAAAATCCAGGTCTCCTTGCAAATCGGAATAAAGACGGATGATAGCCACGATTGGACCAAGCTGCGTTACATGGACAACCACACGCCAGCGGACGCAGAGAGGGCGGGGCTATTTGTAAGAACATCAGCACCGTGCACGATTACTGGAACAATGGGACACTTCATCCTGACCCGATGTCCGAAAGGGGAAACTCTGACGGTGGGATTCACTGACAGTAGGAAGATCAGTCACTCATGTACGCACCCATTTCACCACGACCCTCCTGTGATAGGCCGGGAGAAATTCCATTCCCGACCGCAGCACGGTAAAGAGCTGCCTTGCAGCACGTACGTGCAGAGCACCGCCGCAACTACCGAGGAGATAGAGGTACACATGCCCCCAGACACCCCTGATCGCACACTGATGTCACAACAGTCCGGCAACGTAAAGATCACAGTTAATGGCCAGACGGTGCGGTACAAGTGTAATTGCGGTGGCTCAAATGAAGGACTAATAACTACAGACAAAGTGATTAATAACTGCAAAGTTGATCAATGTCATGCCGCGGTCACCAATCACAAAAAGTGGCAGTACAACTCCCCTCTGGTCCCGCGTAATGCTGAACTTGGGGACCGAAAAGGAAAAATCCACATCCCGTTTCCGCTGGCAAATGTAACATGCAGGGTGCCTAAAGCAAGGAACCCCACCGTGACGTACGGGAAAAACCAAGTCATCATGCTACTGTATCCCGACCACCCAACACTCCTGTCCTACCGGAACATGGGAGAAGAACCAAACTACCAAGAAGAGTGGGTGACGCATAAGAAGGAAGTCGTGCTAACCGTGCCGACTGAAGGGCTCGAGGTCACGTGGGGTAACAACGAGCCGTATAAGTATTGGCCGCAGTTATCTACAAACGGTACAGCCCATGGCCACCCGCATGAGATAATTCTGTATTATTATGNNNNNNNNNNNNNNNNNNNNNNNNNNNNNNNNNNNNNNNNNNNNNNNNNNNNNNNNNNNNNNNNNNNNNNNNNNNNNNNNNNNNNNNNNNNNNNNNNNNNNNNNNNCATCACACCGTACGAACTGACACCAGGAGCTACCGTCCCTTTCCTGCTTAGCCTAATATGCTGCATCAGAACAGCTAAAGCGGCCACATACCAAGAGGCTGCGGTGTACCTGTGGAATGAACAGCAACCTTTGTTTTGGCTACAAGCCCTTATTCCGCTGGCAGCCCTGATTGTCCTATGCAACTGTCTGAGACTCTTACCATGCTGCTGTAAAACGTTGGCTTTTTTAGCCGTAATGAGCGTCGGTGCCCACACTGTGAGCGCGTACGAACACGTAACAGTGATCCCGAACACGGTGGGAGTACCGTATAAGACTCTAGTCAATAGACCGGGCTACAGTCCCATGGTATTGGAGATGGAACTACTGTCAGTCACTTTGGAGCCAACGCTATCGCTTGATTACATCACGTGCGAGTACAAAACCGTTATCCCGTCTCCGTACGTGAAATGCTGCGGTACAGCAGAGTGCAAGGACAAAAACCTACCTGACTACAGCTGTAAGGTCTTCACCGGCGTCTACCCATTTATGTGGGGCGGAGCCTACTGCTTCTGCGACGCTGAAAACACGCAATTGAGCGAAGCACACGTGGAGAAGTCCGAATCATGCAAAACAGAATTTGCATCAGCATACAGGGCTCATACCGCATCCGCATCAGCTAAGCTCCGCGTCCTTTACCAAGGAAATAACATCACTGTAACTGCCTATGCTAACGGCGACCATGCCGTCACAGTTAAGGACGCCAAATTCATTGTGGGGCCAATGTCTTCAGCCTGGACACCTTTCGACAACAAAATTGTGGTGTACAAAGGTGACGTCTATAACATGGACTACCCGCCCTTTGGCGCAGGAAGACCAGGACAATTTGGCGATATCCAAAGTCGCACACCTGAGAGTACAGACGTCTATGCTAATACACAACTGGTACTGCAGAGACCGGCTGCGGGTACGGTACATGTGCCATACTCTCAGGCACCATCTGGCTTTAAGTATTGGCTAAAAGAACGAGGGGCGTCGCTGCAGCACACAGCACCATTTGGCTGCCAAATAGCAACAAACCCGGTAAGAGCGATGAATTGCGCCGTAGGGAACATGCCCATCTCCATCGACATACCGGATGCGGCCTTCATTAGGGTCGTCGACGCGCCCTCTTTAACGGACATGTCGTGCGAGGTACCAACCTGCACCCATTCCTCAGATTTCGGGGGCGTCGCCATTATTAAATATGCAGCCAGCAAGAAAGGCAAGTGTGCGGTGCATTCGATGACCAACGCCGTCACAATTCGGGAAGCTGAGATAGAAGTTGAAGGGAATTCTCAGCTGCAAATCTCTTTCTCGACGGCCTTGGCCAGCGCCGAATTCCGCGTACAAGTCTGTTCTACACAAGTACACTGTGTAGCCGAGTGCCACCCTCCGAAGGACCACATAGTCAATTACCCGGCNNNNNNNNNNNNNNNNNNNNNNNNNNNNNNNNNNNNNNNNNNNNNNNNNNNNNNNNNNNNNNNNNNNNNNNNNNNNNNNNNNNNNNNNNNNNNNNNNNNNNNNNNNNNNNNNNNNNNNNNNNNNNNNNNNNNNNNNNNNNNNNNN
		</sequence>
		<sequence>
			<taxon idref="120|Brazil|RJ|Duque-de-Caxias|2018-04-16"/>
			ATGGATCCTGTGTACGTGGACATAGACGCTGACAGCGCCTTTTTGAAGGCCCTGCAACGTGCGTACCCCATGTTTGAGGTGGAACCCAGGCAGGTCACACCGAATGACCATGCTAATGCTAGAGCGTTCTCGCATCTAGCTATAAAACTANNNNNNNNNNNNNNNNNNNNNNNNNNNNNNNNNNNNNNNATCGGCAGTGCACCAGCAAGGAGGATGATGTCGGACAGGAAGTACCACTGCGTCTGCCCGATGCGCAGCGCAGAAGATCCCGAGAGACTCGCCAATTATGCGAGAAAGCTAGCATCTGCTGCAGGAAAAGTCCTGGACAGAAACATCTCTGGAAAGATCGGGGACTTACAAGCAGTAATGGCCGTGCCAGACACGGAGACGCCAACATTCTGCTTGCACACAGATGTCTCATGTAGACAGAGAGCAGACGTCGCGATATACCAAGACGTCTATGCTGTACACGCACCCACGTCGCTATACCACCAGGCGATTAAAGGGGTCCGAGTGGCGTACTGGGTAGGGTTCGACACAACCCCGTTCATGTACAATGCCATGGCGGGTGCCTACCCCTCATATTCGACAAACTGGGCAGACGAGCAGGTACTGAAGGCTAAGAACATAGGATTATGTTCAACAGACCTGACGGAAGGTAGACGAGGTAAATTGTCTATTATGAGAGGGAAGAAGCTAAAACCGTGTGACCGTGTGCTGTTCTCAGTAGGGTCAACGCTCTACCCGGAAAGCCGCAAGCTACTTAAGAGCTGGCACTTACCATCGGTGTTCCATCTAAAGGGCAAACTCAGCTTCACATGCCGCTGTGATACAGTGGTTTCGTGCGAGGGCTACGTCGTTAAGAGAATAACGATGAGCCCAGGCCTTTATGGAAAAACCACAGGGTATGCGGTAACCCACCACGCAGACGGATTCTTGATGTGCAAGACTACCGACACGGTTGACGGCGAAAGAGTGTCATTCNNNNNNNNCACATACGTGCCGGCGACCATTTGTGATCAAATGACCGGCATCCTTGCTACAGAAGTCACGCCGGAGGATGCACAGAAGCTGTTGGTGGGGCTGAACCAGAGAATAGTGGTTAACGGCAGAACGCAACGGAATACGAACACCATGAAAAACTATCTGCTTCCCGTGGTCGCCCAAGCCTTCAGTAAGTGGGCAAAGGAGTGCCGGAAAGACATGGAAGATGAAAAACTCCTGGGGGTCAGAGAAAGAACACTGACCTGCTGCTGTCTATGGGCATTCAAGAAGCAGAAAACACNNNNNNNNNNNNNNNNNNNNNNTACCCAGTCAATTCAGAAGGTTCAGGCCGAGTTTGACAGCTTTGTGGTACCGAGCCTGTGGTCGTCCGGGTTGTCAATCCCCTTGAGGACTAGAATCAAATGGTTGTTAAGCAAGGTGCCAAAAACCGACCTGATCCCATATAGCGGGGACGCCCAAGAAGCCCGGGACGCAGAAAAAGAAGCAGAGGAAGAACGAGAAGCAGAACTGACTCGTGAAGCCCTACCACCTCTACAGGCAGCACAGGAAGATGTTCAGGTCGAAATCGACGTGGAACAGCTTGAGGACAGAGCGGGTGCAGGAATAATAGAGACTCCTAGAGGAGCTATCAAAGTTACTGCCCAACCAACAGACCACGTCGTGGGAGAGTACCTGGTACTTTCCCCGCAGACCGTACTACGGAGCCAGAAGCTCAGCCTAATTCACGCTTTGGCGGAGCAAGTGAAGACGTGCACGCACAGCGGACGAGCAGGGAGGTACGCGGTCGAAGCGTACGACGGCCGAGTCCTAGTGCCCTCAGGCTATGCAATCTCGCCTGAAGACTTCCAGAGTCTAAGCGAAAGCGCAACGATGGTGTATAACGAAAGAGAGTTCGTAAACAGAAAGCTACACCACATTGCGATGCACGGACCAGCCCTGAACACCGACGAAGAGTCGTATGAGCTGGTGAGGGCAGAGAGGACAGAACACGAGTACGTCTACGATGTGGACCAGAGAAGATGCTGTAAGAAGGAAGAAGCTGCAGGACTGGTACTGGTGGGCGACTTGACTAATCCGCCCTACCACGAATTCGCATATGAAGGGCTAAAAATCCGCCCTGCCTGCCCATACAAAATTGCAGTCATAGGAGTCTTCGGAGTACCAGGATCTGGCAAGTCAGCTATTATCAAGAACCTAGTTACCAGGCAAGACCTGGTGACTAGCGGAAAGAAAGAAAACTGCCAAGAAATCACCACCGACGTGATGAGACAGAGAGGTCTAGAGATATCTGCACGTACGGTTGACTCGCTGCTCTTGAATGGATGCAACAGGCCAGTCGACGTGTTGTACGTAGACGAGGCGTTTGCGTGCCACTCTGGAACGTTACTTGCTTTGATCGCCTTGGTTAGACCAAGGCAGAAAGTTGTACTCTGTGGTGACCCGAAGCAGTGCGGCTTCTTCAATATGATGCAGATGAAAGTCAACTATAATCACAACATCTGCACCCAAGTGTACCACAAAAGTATCTCCAGGCGGTGTACACTGCCTGTGACCGCCATTGTGTCATCGTTGCATTACGAAGGCAAAATGCGCACTACGAATGAGTACAACAAGCCGATTGTAGTGGACACTACAGGCTCAACAAAACCTGACGCTGGAGATCTCGTGTTAACGTGCTTCAGAGGGTGGGTTAAACAACTGCAAATTGACTATCGTGGATACGAGGTCATGACAGCAGCCGCATCCCAAGGGTTAACCAGAAAAGGAGTTTATGCAGNTAGGCAAAAAGTTAATGAAAACCCNNNNNNNNNNNNNNNNNNNNNNNNNNNNNNNNNNNNCCTAACACGTACGGAAGGTAAACTGGTATGGAAGACACTTTCCGGTGACCCGTGGATAAAGACGCTGCAGAACCCACCGAAAGGAAACTTCAAAGCAACTATCAAGGAGTGGGAGGTGGAGCATGCATCAATAATGGCGGGCATCTGCAGTCACCAAATGACCTTTGATACATTCCAAAACAAAGCCAATGTTTGTTGGGCTAAGAGCTTGGTCCCTATCCTCGAAACAGCGGGGATAAAACTAAATGATAGGCAGTGGTCCCAGATAATTCAAGCCTTCAAAGAAGATAAAGCATACTCACCTGAAGTAGCCCTGAATGAAATATGCACGCGCATGTATGGGGTGGATTTAGACAGTGGGCTATTTTCTAAACCATTGGTGTCTGTGTATTACTCGGATAACCACTGGGATAATAGGCCTGGAGGGAAGATGTTCGGATTCAACCCCGAGGCAGCATCCATTCTAGAAAGAAAGTATCCATTCACAAAAGGGAAGTGGAACATCAACAAGCAGATCTGTGTGACCACCAGGAGGATAGAAGACTTTAACCCTACCACCAATATTATACCGGCCAATAGGAGACTACCACACTCATTAGTGGCCGAACACCGCCCAGTAAAAGGGGAAAGAATGGAATGGCTGGTTAATAAGATAAACGGCCACCACGTGCTCCTGGTCAGTGGCTATAATCTTGCACTGCCTACTAAGAGAGTCACTTGGGTAGCGCCACTAGGTGTCCGCGGAGCGGACTACACATACAACCTAGAGTTGGGTCTGCCAGCAACGCTTGGCAGGTATGACCTAGTGGTCATAAACATCCACACACCTTTTCGCATACACCATTACCAACAGTGCGTAGACCACGCAATGAAACTGCAAATGCTCGGGGGTGACTCATTGAGACTGCTCAAACCGGGTGGCTCTCTATTGATCAGAGCATATGGTTACGCAGATAGAACCAGTGAACGAGTCATCTGCGTGTTGGGACGCAAGTTCAGATCGTCTAGAGCGTTGAAACCACCATGTGTCACCAGCAACACTGAGATGTTTTTCCTATTCAGCAACTTTGACAATGGCAGAAGGAATTTCACAACTCATGTCATGAATAATCAACTGAATGCAGCCTTTGTAGGACAGGCCACCCGAGCAGGATGTGCACCGTCGTACCGGGTAAAACGCATGGACATCGCGAAGAACGATGAAGAGTGCGTAGTTAACGCCGCTAACCCTCGCGGGTTACCGGGTGACGGTGTTTGCAAGGCAGTATACAAAAAATGGCCGGAGTCCTTTAAGAATAGTGCAACACCAGTGGGAACCGCAAAAACAGTCATGTGCGGTACGTATCCAGTAATCCACGCCGTTGGACCGAATTTCTCTAATTATTTGGAATCTGAAGGGGACCGGGAATTGGCAGCTGCCTATCGAGAAGTCGCAAAGGAAGTAACTAGACTGGGAGTAAATAGTGTAGCTATACCTCTCCTCTCCACAGGTGTNNNNNNNNNNNNNNNNNNNAGGCTGACCCAGTCACTGAACCACCTCTTCACAGCCATGGACTCGACGGATGCAGACGTGGTCATCTACTGTCGCGACAAAGAATGGGAGAAGAAAATATCCGAGGCCATACAGATGCGGACTCAAGTGGAGTTGCTGGATGAGCACATCTCCATAGACTGCGATATTGTTCGCGTGCACCCTGACAGCAGCTTGGCAGGCAGAAAAGGATACAGCACCACGGAAGGCGCACTGTACTCATATCTAGAAGGGACTCGTTTTCACCAGACGGCAGTGGACATGGCAGAGATATATACTATGTGGCCAAAGCAAACAGAGGCCAACGAGCAAGTCTGCCTATATGCCCTGGGGGAAAGTATTGAATCGATCAGGCAGAAATGCCCGGTGGATGATGCAGATGCATCGTCTCCTCCAAAAACTGTCCCGTGCCTTTGCCGTTACGCCATGACTCCGGAACGCGTCACCAGACTTCGCATGAACCACGTCACAAGTATAATTGTGTGTTCCTCGTTTCCCCTTCCAAAGTACAAAATAGAAGGAGTGCAAAAAGTCAAATGCTCTAAGGTAATGCTATTTGACCACAACGTGCCATCACGCGTAAGTCCAAGGGAATATAGATCTTCCCCGGAGGCTGCACAGGAAGCGAGTACAACCACGTCACTGACGCATAGCCAATTCGACCTAAGCGTTGACGGCGAGATACTACCCGTCCCGTCAGATCTGGATGCTGACGCCCCAGCCCTAGAACCAGCTCTAGACGACAGGGCGACACACACGTTGCCATCCACAACCGGAAACCTTGCGGCCGTGTCTGACTGGGTAATGAGCACCGTACCTGTCGCGCCGCCCAGAAGAAGGCGAGGGAGAAACCTGACTGTGACATGCGACGAGAGAGAAGGGAACATAACACCCATGGCTAGCGTCCGATTCTTTAGGGCAGAGCTGCGTCCGGTCGTACAAGAAACAGCGGAGACGCGTGACACAGCAATGTCTCTTCAGGCACCGCCGAGTACCGCCACGGAACTGAATCATCCGCCGATCTCCTTCGGAGCACCAAGCGAGACGTTCCCCATTACATTTGGGGACTTCAACGAAGGAGAAATCGAAAGCTTGTCTTCTGAGCTGCTAACTTTCGGAGACTTCCTACCCGGAGAAGTGGATGACTTGACAGATAGCGACTGGTCCACGTGCTCAGACACGGACGACGAGTTATGACTAGACAGGGCAGGTGGGTATATATTCTCGTCGGACACCGGTCCAGGTCATTTACAACAGAAGTCAGTACGCCAGTCAGTGCTGCCGGTGAACACCCTGGAGGAAGTCCACGAGGAGAAGTGTTACCCACCTAAGTTGGATGAAGTAAAGGAGCAACTATTACTTAAGAAACTCCAGGAGAGTGCATCCATGGCCAACAGAAGCAGGTACCAGTCGCGCAAAGTAGAAAACATGAAAGCAACAATCATCCAGAGACTAAAGAGAGGCTGTAGACTATACTTAATGTCAGAGACCTCAAAAGTCCCTACTTACCGGACCACATATCCGGCGCCTGTGTACTCGCCTCCGGTCAACGTCCGACTGTCCAACCCCGAGTCCGCAGTGGCAGCATGCAATGAGTTCCTAGCTAGAAACTATCCAACTGTCTCATCATACCAAATTACCGACGAGTATGATGCATATTTAGACATGGTGGACGGGTCGGAGAGTTGCCTGGATCGAGCGACATTCAATCCGTCAAAACTTAGGAGCTACCCGAAACAGCACGCTTACCATGCGCCCTCCATCAGAAGCGCTGTACCGTCCCCATTCCAGAACACACTACAGAATGTACTGGCAGCAGCCACGAAAAGAAACTGCAACGTCACACAGATGAGGGAATTACCCACTTTGGACTCAGCAGTATTCAACGTGGAGTGTTTTAAAAAATTCGCATGCAACCAAGAATACTGGGAAGAATTTGCTGCCAGCCCTATTAGGATAACAACTGAGAATTTAACAACCTATGTTACTAAACTAAAAGGGCCAAAAGCAGCAGCGCTATTTGCAAAAACCCACAATCTGCTGCCACTGCAGGAAGTACCAATGGATAGGTTCACAGTAGATATGAAAAGGGACGTGAAGGTGACTCCTGGTACAAAGCACACAGAGGAAAGACCTAAGGTGCAGGTTATACAGGCGGCTGAACCCTTGGCGACAGCATACCTATGTGGGATTCACAGAGAGCTGGTTAGGAGGCTGAACGCCGTCCTCCTACCCAATGTACATACNNNNNNNNNNNNNNCTGCCGAGGATTTCGATGCCATCATAGCCGCACACTTTAAGCCAGGAGACACTGTTTTAGAAACGGACATAGCCTCCTTTGACAAGAGCCAAGATGATTCACTTGCGCTTACTGCCTTGATGTTGTTAGAAGATTTAGGGGTGGATCACTCCCTGTTGGACTTGATAGAGGCCGCTTTTGGAGAGATTTCCAGCTGTCATCTACCGACAGGTACGCGCTTCAAGTTCGGCGCCATGATGAAATCTGGTATGTTCCTAACTCTGTTCGTCAACACATTGCTAAACATCNNNNNNNNNNNNNNNNNNNNNNNNNNNNGTCTGACAAAATCCGCGTGCGCGGCCTTCATCGGCGACGACAACATAATACATGGAGTCGTCTCCGATGAATTGATGGCAGACAGATGCGCCACTTGGATGAACATGGAAGTGAAGATCATAGATGCAGTTGTATCCTTGAAAGCCCCTTACTTTTGTGGAGGGTTTATACTGCACGATACTGTGACGGGAACAGCCTGCAGAGTGGCAGACCCGCTAAAAAGGCTATTCAAACTGGGCAAACCGCTAGCGGCAGGTGACGAACAAGATGAAGATAGAAGACGAGCGCTGGCTGACGAAGTGATCAGATGGCAACGAACAGGGCTAATTGATGAGTTGGAGAAAGCGGTATACTCTAGGTATGAAGTGCAGGGTATATCAGTTGTGGTAATGTCCATGGCCACCTTTGCAAGCTCCAGATCTAACTTCGAGAAGCTCAGAGGACCCGTCATAACTTTGTACGGCGGTCCTAAATAGNNNNNNNNNNNNNNNNNNNNNNNNNNNNNNNNNNNNNNNNNNNNNNNNNNNNNNNNNNNNNNNNNNNNNNNNNNNNNNNNNNNNNNNNNNNNACCGCGCCCTCAGAGGCAAGCCGGGCAACTTGCCCAGCTGATCTCAGCAGTTAATAAACTGACAATGCGCGCGGTACCCCAACAGAAGCCACGCAGGAATCGNNNNNNNNNNNNNNNNNNNNNNNNNNNNNNNNNNNNNNNNAACAACACAAACCAAAAGAAGCAGCCGCCTAAAAAGAAACCAGCTCAAAAGAAAAAGAAGCCGGGCCGCAGAGAGAGGATGTGCATGAAAATCGAAAATGATTGTATTTTTGAAGTCAAGTATGAAGGTAAGGTAACAGGTTACGCGTGCTTGGTGGGGGACAAAGTAATGAAACCAGCACACGTAAAGGGGACCATCGATAACGCGGACCTGGCCAAACTGGCCTTTAAGCGGTCATCTAAGTATGACCTTGAATGCGCGCAGATACCCGTGCACATGAAGTCCGACGCTTCGAAGTTCACCCATGAGAAACCAGAGGGGTACTACAACTGGCACCACGGAGCAGTACAGTACTCAGGAGGCCGGTTCACCATCCCCACAGGTGCTGGCAAACCAGGGGACAGCGGCAGACCGATCTTCGACAACAAGGGACGCGTGGTGGCCATAGTCTTAGGAGGAGCTAATGAAGGAGCCCGTACAGCCCTCTCGGTGGTGACCTGGAATAAAGACATTGTCACTAAAATCACCCCCGAGGGGGCCGAAGAGTGGAGTCTTGCCATCCCAGTCATGTGCCTGCTGGCAAATACCACGTTCCCCTGCTCCCAGCCCCCTTGCACTCCCTGCTGCTATGAAAGGGAACCAGAGGAAACCCTACGCATGCTTGAGGACAACGTCATGAGACCTGGGTACTATCAGCTGCTACAAGCATCCTTAACATGTTCTCCCCACCGTCAGCGACGCAGTACCAAGGACAACTTCAATGTCTATAAAGCCACAAGACCGTACTTAGCTCACTGTCCCGACTGTGGAGAAGGGCACTCGTGCCATAGTCCCGTAGCATTAGAACGCATCAGAAATGAAGCGACAGACGGGACGCTGAAAATCCAGGTCTCCTTGCAAATCGGAATAAAGACGGATGATAGCCACGATTGGACCAAGCTGCGTTACATGGACAACCACACGCCAGCGGACGCAGAGAGGGCGGGGCTATTTGTAAGAACATCAGCACCGTGCACGATTACTGGAACAATGGGACACTTCATCCTGACCCGATGTCCGAAAGGGGAAACTCTGACGGTGGGATTCACTGACAGTAGGAAGATCAGTCACTCATGTACGCACCCATTTCACCACGACCCTCCTGTGATAGGCCGGGAGAAATTCCATTCCCGACCGCAGCACGGTAAAGAGCTGCCTTGCAGCACGTACGTGCAGAGCACCGCCGCAACTACCGAGGAGATAGAGGTACACATGCCCCCAGACACCCCTGATCGCACACTGATGTCACAACAGTCCGGCAACGTAAAGATCACAGTTAATGGCCAGACGGTGCGGTACAAGTGTAATTGCGGTGGCTCAAATGAAGGACTAATAACTACAGACAAAGTGATTAATAACTGCAAAGTTGATCAATGTCATGCCGCGGTCACCAATCACAAAAAGTGGCAGTACAACTCCCCTCTGGTCCCGCGTAATGCTGAACTTGGGGACCGAAAAGGAAAAATCCACATCCCGTTTCCGCTGGCAAATGTAACATGCAGGGTGCCTAAAGCAAGGAACCCCACCGTGACGTACGGGAAAAACCAAGTCATCATGCTACTGTATCCCGACCACCCAACACTCCTGTCCTACCGGAACATGGGAGAAGAACCAAACTACCAAGAAGAGTGGGTGACGCATAAGAAGGAAGTCGTGCTAACCGTGCCGACTGAAGGGCTCGAGGTCACGTGGGGTAACAACGAGCCGTATAAGTATTGGCCGCAGTTATCTACAAACGGTACAGCCCATGGCCACCCGCATGAGATAATTCTGTATTATTATGAGCTGTACCCTACTATGACTGTAGTAGTTGTGTCAGTGGCCTCGTTCGTACTCCTGTCGATGGTGGGTGTGGCAGTGGGGATGTGCATGTGTGCACGACGCAGATGCATCACACCGTACGAACTGACACCAGGAGCTACCGTCCCTTTCCTGCTTAGCCTAATATGCTGCATCAGAACAGCTAAAGCGGCCACATACCAAGAGGCTGCGGTATACCTGTGGAATGAACAGCAACCTTTGTTTTGGCTACAAGCCCTTATTCCGCTGGCAGCCCTGATTGTCCTATGCAACTGTCTGAGACTCTTACCATGCTGCTGTAAAACGTTGGCTTTTTNNNNNNNNNNNNNNNNNNNNNNNNNNNNNNNNNNNGCGTACGAACACGTAACAGTGATCCCGAACACGGTGGGAGTACCGTATAAGACTCTAGTCAATAGACCGGGCTACAGTCCCATGGTATTGGAGATGGAACTACTGTCAGTCACTTTGGAGCCAACGCTATCGCTTGATTACATCACGTGCGAGTACAAAACCGTTATCCCGTCTCCGTACGTGAAATGCTGCGGTACAGCAGAGTGCAAGGACAAAAACCTACCTGACTACAGCTGTAAGGTCTTCACCGGCGTCTACCCATTTATGTGGGGCGGAGCCTACTGCTTCTGCGACGCTGAAAACACGCAATTGAGCGAAGCACACGTGGAGAAGTCCGAATCATGCAAAACAGAATTTGCATCAGCATACAGGGCTCATACCGCATCCGCATCAGCTAAGCTCCGCGTCCTTTACCAAGGAAATAACATCACTGTAACTGCCTATGCTAACGGCGACCATGCCGTCACAGTTAAGGACGCCAAATTCATTGTGGGGCCAATGTCTTCAGCCTGGACACCTTTCGACAACAAAATTGTGGTGTACAAAGGTGACGTCTATAACATGGACTACCCGCCCTTTGGCGCAGGAAGACCAGGACAATTTGGCGATATCCAAAGTCGCACACCTGAGAGTACAGACGTCTATGCTAATACACAACTGGTACTGCAGAGACCGGCTGCGGGTACGGTACATGTGCCATACTCTCAGGCACCATCTGGCTTTAAGTATTGGCTAAAAGAACGAGGGGCGTCGCTGCAGCACACAGCACCATTTGGCTGCCAAATAGCAACAAACCCGGTAAGAGCGGTGAATTGCGCCGTAGGGAACATGCCCATCTCCATCGACATACCGGATGCGGCCTTCATTAGGGTCGTCGACGCGCCCTCTTTAACGGACATGTCGTGCGAGGTACCAACCTGCACCCATNNNNNNNNNTTCGGGGGCGTCGCCATTATTAAATATGCAGCCAGCAAGAAAGGCAAGTGTGCGGTGCATTCGATGACCAACGCCGTCACAATTCGGGAAGCTGAGATAGAAGTTGAAGGGAATTCTCAGCTGCAAATCTCTTTCTCGACGGCCTTGGCCAGCGCCGAATTCCGCGTACAAGTCTGTTCTACACAAGTACACTGTGTAGCCGAGTGCCACCCTCCGAAGGACCACATAGTCAATTACCCGGCGTCACATACCACCCTCGGGNNNNNNNNNNNNNNNNNNNNNNNNNNNNNNNNNNNNNNNNNNNNNNNNNNNNNNNNGGGACTGGTTGTCGCTGTTGCAGCACTGATCCTAATCGTGGTGCTATGCGTGTCGTTCAGCAGGCACTAA
		</sequence>
		<sequence>
			<taxon idref="126|Brazil|RJ|Duque-de-Caxias|2018-04-17"/>
			NNNNNNNNNNNNNNNNNNNNNNNNNNNNNNNNNNNNNNNNNNNNNNNNNNNNNNNNNNNNNNNNNNNNNNNNNNNNNNNNNNNNNNNNNNNNNNNNNNNNNNNNNNNNNNNNNNNNNNNNNNNNNNNNNNNNNNNNNNNNNNNNNNNNNNNNNNNNNNNNNNNNNNNNNNNNNNNNNNNNNNNNNNNNNNNNNNNNNNNNNNNNNNNAGGAGGATGATGTCGGACAGGAAGTACCACTGCGTCTGCCCGATGCGCAGCGCAGAAGATCCCGAGAGACTCGCCAATTATGCGAGAAAGCTAGCATCTGCTGCAGGAAAAGTCCTGGACAGAAACATCTCTGGAAAGATCGGGGACTTACAAGCAGTAATGGCCGTGCCAGACACGGAGACGCCAACATTTTGCTTGCACACAGATGTCTCATGTAGACAGAGAGCAGACGTCGCGATATACCAAGACGTCTATGCTGTACACGCACCCACGTCGCTATACCACCAGGCGATTAAAGGGGTCCGAGTGGCGTACTGGGTAGGGTTCGACACAACCCCGTTCATGTACAATGCCATGGCGGGTGCCTACCCCTCATATTCGACAAACTGGGCAGACGAGCAGGTACTGAAGGCTAAGAACATAGGATTATGTTCAACAGACCTGACGGAAGGTAGACGAGGTAAATTGTCTATTATGAGAGGGAAGAAGCTAAAACCGTGTGACCGTGTGCTGTTCTCAGTAGGGTCAACGCTCTACCCGGAAAGCCGCAAGCTACTTAAGAGCTGGCACTTACCATCGGTGTTCCATCTAAAGGGCAAACTCAGCTTCACATGCCGCTGTGATACAGTGGTTTCGTGCGAGGGCTACGTCGTTAAGAGAATAACGATGAGCCCAGGCCTTTATGGAAAAACCACAGGGTATGCGGTAACCCACCACGCAGACGGATTCTTGATGTGCAAGACTACCGACACGGTTGACGGCGAAAGAGTGTCATTCTCGGTGTGCACATACGTGCCGGCGACCATTTGTGATCAAATGACCGGCATCCTTGCTACAGAAGTCACGCCGGAGGATGCACAGAAGCTGTTGGTGGGGCTGAACCAGAGAATAGTGGTTAACGGCAGAACGCAACGGAATACGAACACCATGAAAAACTATCTGCTTCCCGTGGTCGCCCAAGCCTTCAGTAAGTGGGCAAAGGAGTGCCGGAAAGACATGGAAGATGAAAAACTCCTGGGGGTCAGAGAAAGAACACTGACCTGCTGCTGTCTATGGGCATTCAAGAAGCAGAAAACACNNNNNNNNNNNNNNNNNNNNNNTACCCAGTCAATTCAGAAGGTTCAGGCCGAGTTCGACAGCTTTGTGGTACCGAGCCTGTGGTCGTCCGGGTTGTCAATCCCCTTGAGGACTAGAATCAAATGGTTGTTAAGCAAGGTGCCAAAAACCGACCTGATCCCATATAGCGGGGACGCCCAAGAAGCCCGGGACGCAGAAAAAGAAGCAGAGGAAGAACGAGAAGCAGAACTGACTCGTGAAGCCCTACCACCTCTACAGGCAGCACAGGAAGATGTTCAGGTCGAAATCGACGTGGAACAGCTTGAGGACAGAGCGGGTGCAGGAATAATAGAGACTCCTAGAGGAGCTATCAAAGTTACTGCCCAACCAACAGACCACGTCGTGGGAGAGTACCTGGTACTTTCCCCGCAGACCGTACTACGGAGCCAGAAGCTCAGCCTAATTCACGCTTTGGCGGAGCAAGTGAAGACGTGCACGCACAGCGGACGAGCAGGGAGGTACGCGGTCGAAGCGTACGACGGCCGAGTCCTAGTGCCCTCAGGCTATGCAATCTCGCCTGAAGACTTCCAGAGTCTAAGCGAAAGCGCAACGATGGTGTATAACGAAAGAGAGTTCGTAAACAGAAAGCTACACCACATTGCGATGCACGGACCAGCCCTGAACACCGACGAAGAGTCGTATGAGCTGGTGAGGGCAGAGAGGACAGAACACGAGTACGTCTACGATGTGGACCAGAGAAGATGCTGTAAGAAGGAAGAAGCTGCAGGACTGGTACTGGTGGGCGACTTGACTAATCCGCCCTACCACGAATTCGCATATGAAGGGCTAAAAATCCGCCCTGCCTGCCCATACAAAATTGCAGTCATAGGAGTCTTCGGAGTACCAGGATCTGGCAAGTCAGCTATTATCAAGAACCTAGTTACCAGGCAAGACCTGGTGACTAGCGGAAAGAAAGAAAACTGCCAAGAAATCACCACCGACGTGATGAGACAGAGAGGTCTAGAGATATCTGCACGTACGGTTGACTCGCTGCTCTTGAATGGATGCAACAGGCCAGTCGACGTGTTGTACGTAGACGAGGCGTTTGCGTGCCACTCTGGAACGTTACTTGCTTTGATCGCCTTGGTTAGACCAAGGCAGAAAGTTGTACTCTGTGGTGACCCGAAGCAGTGCGGCTTCTTCAATATGATGCAGATGAAAGTCAACTATAATCACAACATCTGCACCCAAGTGTACCACAAAAGTATCTNNNNNNNNNNNNNNNNNNCTGTGACCGCCATTGTGTCGTCGTTGCATTACGAAGGCAAAATGCGCACTACGAATGAGTACAACAAGCCGATTGTAGTGGACACTACAGGCTCAACAAAACCTGACGCTGGAGATCTCGTGTTAACGTGCTTCAGAGGGTGGGTTAAACAACTGCAAATTGACTATCGTGGATACGAGGTCATGACAGCAGCCGCATCCCAAGGGTTAACCAGAAAAGGAGTTTATGCAGTTAGGCAAAAAGTTAATGAAAACCCGCTCTATGCATCAACGTCAGAGCACGTCAACGTACTCCTAACACGTACGGAAGGTAAACTGGTATGGAAGACACTTTCCGGTGACCCGTGGATAAAGACGCTGCAGAACCCACCGAAAGGAAACTTCAAAGCAACTATCAAGGAGTGGGAGGTGGAGCATGCATCAATAATGGCGGGCATCTGCAGTCACCAAATGACCTTTGATACATTCCAAAACAAAGCCAATGTTTGTTGGGCTAAGAGCTTGGTCCCCATCCTCGAAACAGCGGGGATAAAACTAAATGATAGGCAGTGGTCCCAGATAATTCAAGCCTTCAAAGAAGATAAAGCATACTCACCTGAAGTAGCCCTGAATGAAATATGCACGCGCATGTATGGGGTGGATTTAGACAGTGGGCTATTTTCTAAACCATTGGTGTCTGTGTATTACGCGGATAACCACTGGGATAATAGGCCTGGAGGGAAGATGTTCGGATTCAACCCCGAGGCAGCATCCATTCTAGAAAGAAAGTATCCATTCACAAAAGGGAAGTGGAACATCAACAAGCAGATCTGCGTGACCACCAGGAGGATAGAAGACTTTAACCCTACCACCAATATTATACCGGCCAATAGGAGACTACCACACTCATTAGTGGCCGAACACCGCCCAGTAAAAGGGGAAAGAATGGAATGGCTGGTTAATAAGATAAACGGCCACCACGTGCTCCTGGTCAGTGGCTATAATCTTGTACTGCCTACTAAGAGAGTCACTTGGGTAGCGCCACTAGGTGTCCGCGGAGCGGACTACACATACAACCTAGAGTTGGGTCTGCCAGCAACGCTTGGCAGGTATGACCTAGTGGTCATAAACATCCACACACCTTTTCGCATACACCATTACCAACAGTGCGTAGACCACGCAATGAAACTGCAAATGCTCGGGGGTGACTCATTGAGACTGCTCAAACCGGGTGGCTCTCTATTGATCAGAGCATATGGTTACGCAGATAGAACCAGTGAACGAGTCATCTGCGTGTTGGGACGCAAGTTCAGATCGTCTAGAGCGTTGAAACCACCATGTGTCACCAGCAACACTGAGATGTTTTTCCTATTCAGCAACTTTGACAATGGCAGAAGGAATTTCACAACTCATGTCATGAATAATCAACTGAATGCAGCCTTTGTAGGACAGGCCACCCGAGCAGGATGTGCACCGTCGTACCGGGTAAAACGCATGGACATCGCGAAGAACGATGAAGAGTGCGTAGTTAACGCCGCTAACCCTCGCGGGTTACCGGGTGACGGTGTTTGCAAGGCAGTATACAAAAAATGGNNNNNNNNNNNNNNNNNNNGTGCAACACCAGTGGGAANCGCAAAAACAGTCATGTGCGGTACGTATCCAGTAATCCACGCCGTTGGACCGAACTTCTCTAATTATTTGGAATCTGAAGGGGACCGGGAATTGGCAGCTGCCTATCGAGAAGTCGCAAAGGAAGTAACTAGACTGGGAGTAAATAGTGTAGCTATACCTCTCCTCTCCACAGGTGNNNNNNNNNNNNNGAAAGATAGGCTGACCCAGTCACTGAACCACCTCTTCACAGCCATGGACTCGACGGATGCAGACGTGGTCATCTACTGTCGCGACAAAGAATGGGAGAAGAAAATATCCGAGGCCATACAGATGCGGACTCAAGTGGAGTTGCTGGATGAGCACATCTCCATAGACTGCGATATTGTTCGCGTGCACCCTGACAGCAGCTTGGCAGGCAGAAAAGGATACAGCACCACGGAAGGCGCACTGTACTCATATCTAGAAGGGACTCGTTTTCACCAGACGGCAGTGGACATGGCAGAGATATATACTATGTGGCCAAAGCAAACAGAGGCCAACGAGCAAGTCTGCCTATATGCCCTGGGGGAAAGTATTGAATCGATCAGGCAGAAATGCCCGGTGGATGATGCAGATGCATCGTCTCCTCCAAAAACTGTCCCGTGCCTTTGCCGTTACGCCATGACTCCGGAACGCGTCACCCGACTTCGCATGAACCACGTCACAAGTATAATTGTGTGTTCCTCGTTTCCCCTTCCAAAGTACAAAATAGAAGGAGTGCAAAAAGTCAAATGCTCTAAGGTAATGCTATTTGACCACAACGTGCCATCACGCGTAANNNNNNNNNNNNNNNNNNNNNNNNNNNNNNNNNNNNNNNNNNNNNNNNNNNNNNNNNNNNNNNNNNNNNNNNNNNNNNNNNNNNNNNNNNNNNNNNNNNNNNNNNNNNNNNNNNNNNNNNNNNNNNNNNNNNNNNNNNNNNNNNNNNNNNNNNNNNNNNNNNNNNNNNNNNNNNNNNNNNNNNNNNNNNNNNNNNNNNNNNNNNNNNNNNNNNNNNNNNNNNNNNNNNNNNNNNNNNNNNNNNNNNNNNNNNNNNNNNNNNNNNNNNNNNNNNNNNNNNCATGCGACGAGAGAGAAGGGAACATAACACCCATGGCTAGCGTCCGATTCTTTAGGGCAGAGCTGCGTCCGGTCGTACAAGAAACAGCGGAGACGCGTGACACAGCAATGTCTCTTCAGGCACCGCCGAGTACCGCCACGGAACTGAATCATCCGCCGATCTCCTTCGGAGCACCAAGCGAGACGTTCCCCATTACATTTGGGGACTTCAACGAAGGAGAAATCGAAAGCTTGTCTTCTGAGCTGCTAACTTTCGGAGACTTCCTACCCGGAGAAGTGGATGACTTGACAGATAGCGACTGGTCCACGTGCTCAGACACGGACGACGAGTTATGACTAGACAGGGCAGGTGGGTATATATTCTCGTCGGACACCGGTCCAGGTCATTTACAACAGAAGTCAGTACGCCAGTCAGTGCTGCCGGTGAACACCCTGGAGGAAGTCCACGAGGAGAAGTGTTACCCACCTAAGTTGGATGAAGTAAAGGAGCAACTATTACTTAAGAAACTCCAGGAGAGTGCATCCATGGCCAACAGAAGCAGGTACCAGTCGCGCAAAGTAGAAAACATGAAAGCAACAATCATCCAGAGACTAAAGAGAGGCTGTAGACTATACTTAATGTCAGAGACCTCAAAAGTCCCTACTTACCGGACCACATATCCGGCGCCTGTGTACTCGCCTCCGGTCAACGTCCGACTGTCCAACCCCGAGTCCGCAGTGGCAGCATGCAATGAGTTCCTAGCTAGAAACTATCCAACTGTCTCATCATACCAAATTACCGACGAGTATGATGCATATTTAGACATGGTGGACGGGTCGGAGAGTTGCCTGGATCGAGCGACATTCAATCCGTCAAAACTTAGGAGCTACCCGAAACAGCACGCTTACCATGCGCCCTCCATCAGAAGCGCTGTACCGTCCCCATTCCAGAACACACTACAGAATGTACTGGCAGCAGCCACGAAAAGAAACTGCAACGTCACACAGATGAGGGAACTACCCACTTTGGACTCAGCAGTATTCAACGTGGAGTGTTTTAAAAAATTCGCATGCAACCAAGAATACTGGGAAGAATTTGCTGCCAGCCCTATTAGGATAACAACTGAGAATTTAACAACCTATGTTACTAAACTAAAAGGGCCAAAAGCAGCAGCGCTATTTGCAAAAACCCACAATCTGCTGCCACTGCAGGAAGTACCAATGGATAGGTTCACAGTAGATATGAAAAGGGACGTGAAGGTGACTCCTGGTACAAAGCACACAGAGGAAAGACCTAAGGTGCAGGTTATACAGGCGGCTGAACCCTTGGCGACAGCATACCTATGTGGGATTCACAGAGAGCTGGTTAGGAGGCTGAACGCCGTCCTCCTACCCAATGTACATACNNNNNNNNNNNNNNCTGCCGAGGATTTCGATGCCATCATAGCCGCACACTTTAAGCCAGGAGACACTGTTTTAGAAACGGACATAGCCTCCTTTGACAAGAGCCAAGATGATTCACTTGCGCTTACTGCCTTGATGTTGTTAGAAGATTTAGGGGTGGATCACTCCCTGTTGGACTTGATAGAGGCCGCTTTTGGAGAGATTTCTAGCTGTCATCTACCGACAGGTACGCGCTTCAAGTTCGGCGCCATGATGAAATCTGGTATGTTCCTAACTCTGTTCGTCAACACATTGCTAAACATCACCATCGCTAGCCGCGTGCTGGAAGATCGTCTGACAAAATCCGCGTGCGCGGCCTTCATCGGCGACGACAACATAATACATGGAGTCGTCTCCGATGAATTGATGGCAGACAGATGCGCCACTTGGATGAACATGGAAGTGAAGATCATAGATGCAGTTGTATCCTTGAAAGCCCCTTACTTTTGTGGAGGGTTTATACTGCACGATACTGTGACGGGAACAGCCTGCAGAGTGGCAGACCCGCTAAAAAGGCTATTCAAACTGGGCAAACCGCTAGCGGCAGGTGACGAACAAGATGAAGATAGAAGACGAGCGCTGGCTGACGAAGTGATCAGATGGCAACGAACAGGGCTAATTGATGAGTTGGAGAAAGCGGTATACTCTAGGTATGAAGTGCAGGGTATATCAGTTGTGGTAATGTCCATGGCCACCTTTGCAAGCTCCAGATCTAACTTCGAGAAGCTCAGAGGACCCGTCATAACTTTGTACGGCGGTCCTAAATAGNNNNNNNNNNNNNNNNNNNNNNNNNNNNNNNNNNNNNNNNNNNNNNNNNNNNNNNNNNNNNNNNNNNNNNNNNNNNNNNNNNNNNNNNNNNNNNNNNNNNNNNNNNNNNNNNNNNNNNNNNNNNNNNNNNNNNNNNNNNNNNNNNNNNNNNNNNNNNNNNNNNNNNNNNNNNNNNNNNNNNNNNNNNNNNNNNNNNNNNNNNNNNNNNNNNNNNNNNNNNGACAGGCGCCACAAAACAACACAAACCAAAAGAAGCAGCCGCCTAAAAAGAAACCAGCTCAAAAGAAAAAGAAGCCGGGCCGCAGAGAGAGGATGTGCATGAAAATCGAAAATGATTGTATTTTTGAAGTCAAGTATGAAGGTAAGGTAACAGGTTACGCGTGCTTGGTGGGGGACAAAGTAATGAAACCAGCACACGTAAAGGGGACCATCGATAACGCGGACNNNNNNNNNNNNNNNNNNNNNNNNNNNNNNNNNNNNNNNNNNNNNNNNNNNNNNNNNNNNNNNNNNNNNNNNNNNNNNNNNNNNNNNNNNNNNNNNNNNNNNNNNNNNNNNNNNNNNNNNNNNNNNCACGGAGCAGTACAGTACTCAGGAGGCCGGTTCACCATCCCCACAGGTGCTGGCAAACCAGGGGATAGCGGCAGACCGATCTTCGACAACAAGGGACGCGTGGTGGCCATAGTCTTAGGAGGAGCTAATGAAGGAGCCCGTACAGCCCTCTCGGTGGTGACCTGGAATAAAGACATTGTCACTAAAATCACCCCCGAGGGGGCCGAAGAGTGGAGTCTTGCCATCCCAGTCATGTGCCTGCTGGCAAATACCACGTTCCCCTGCTCCCAGCCCCCCTGCACTCCCTGCTGCTATGAAAGGGAACCAGAGGAAACCCTACGCATGCTTGAGGACAACGTCATGAGACCTGGGTACTATCAGCTGCTACAAGCATCCTTAACATGTTCTCCCCANNNNNNNNNNNNNNNNNNNNNNNNNNNNNNNNNNNNNNNNNNNNNNNNNNNNNNNNNNNNNNNNNNNNNNNNNNNNNNNNNNNNNNNNNNNNNNNNNNNTAGTCCCGTAGCATTAGAACGCATCAGAAATGAAGCGACAGACGGGACGCTGAAAATCCAGGTCTCCTTGCAAATCGGAATAAAGACGGATGATAGCCACGATTGGACCAAGCTGCGTTACATGGACAACCACACGCCAGCGGACGCAGAGAGGGCGGGGCTATTTGTAAGAACATCAGCACCGTGCACGATTACTGGAACAATGGGACACTTCATCCTGACCCGATGTCCGAAAGGGGAAACTCTGACGGTGGGATTCACTGACAGTAGGAAGATCAGTCACTCATGTACGCACCCATTTCACCACGACCCTCCTGTGATAGGCCGGGAGAAATTCCATTCCCGACCGCAGCACGGTAAAGAGCTGCCTTGCAGCACGTACGTGCAGAGCACCGCCGCAACTACCGAGGAGATAGAGGTACACATGCCCCCAGACACCCCTGATCGCACATTGATGTCACAACAGTCCGGCAACGTAAAGATCACAGTTAATGGCCAGACGGTGCGGTACAAGTGTAATTGCGGTGGCTCAAATGAAGGACTAATAACTACAGACAAAGTGATTAATAACTGCAAAGTTGATCAATGTCATGCCGCGGTCACCAATCACAAAAAGTGGCAGTACAACTCCCCTCTGGTCCCGCGTAATGCTGAACTTGGGGACCGAAAAGGAAAAATCCACATCCCGTTTCCGCTGGCAAATGTAACATGCAGGGTGCCTAAAGCAAGGAACCCCACCGTGACGTACGGGAAAAACCAAGTCATCATGCTACTGTATCCCGACCACCCAACACTCCTGTCCTACCGGAACATGGGAGAAGAACCAAACTACCAAGAAGAGTGGGTGACGCATAAGAAGGAAGTCGTACTAACCGTGCCGACTGAAGGGCTCGAGGTCACGTGGGGTAACAACGAGCCGTATAAGTATTGGCCGCAGTTATCTACAAACGGTACAGCCCATGGCCACCCGCATGAGATAATTCTGTATTATTATGAGCTGTNNNNNNNNNNNNNNNNNNNNNNNNNNNNNNNNNNNNNNNNNNNNNNNNNNNNNNNNNNNNNNNNNNNNNNNNNNNNNNNNNNNNNNNNNNNNNNCAGATGCATCACACCGTACGAACTGACACCAGGAGCTACCGTCCCTTTCCTGCTTAGCCTAATATGCTGCATCAGAACAGCTAAAGCGGCCACATACCAAGAGGCTGCGGTATACCTGTGGAATGAACAGCAACCTTTGTTTTGGCTACAAGCCCTTATTCCGCTGGCAGCCCTGATTGTCCTATGCAACTGTCTGAGACTCTTACCATGCTGCTGTAAAACGTTGGNNNNNNNNNNNNNNNNNNNNNNNNNTGCCCACACTGTGAGCGCGTACGAACACGTAACAGTGATCCCGAACACGGTGGGAGTACCGTATAAGACTCTAGTCAATAGACCGGGCTACAGTCCCATGGTATTGGAGATGGAACTACTGTCAGTCACTTTGGAGCCAACGCTATCGCTTGATTACATCACGTGCGAGTACAAAACCGTTATCCCGTCTCCGTACGTGAAATGCTGCGGTACAGCAGAGTGCAAGGACAAAAACCTACCTGACTACAGCTGTAAGGTCTTCACCGGCGTCTACCCATTTATGTGGGGCGGAGCCTACTGCTTCTGCGACGCTGAAAACACGCAATTGAGCGAAGCACACGTGGAGAAGTCCGAATCATGCAAAACAGAATTTGCATCAGCATACAGGGCTCATACCGCATCCGCATCAGCTAAGCTCCGCGTCCTTTACCAAGGAAATAACATCACTGTAACTGCCTATGCTAACGGCGACCATGCCGTCACAGTTAAGGACGCCAAATTCATTGTGGGGCCAATGTCTTCAGCCTGGACACCTTTCGACAACAAAATTGTGGTGTACAAAGGTGACGTCTATAACATGGACTACCCGCCCTTTGGCGCAGGAAGACCAGGACAATTTGGCGATATCCAAAGTCGCACACCTGAGAGTACAGATGTCTATGCTAATACACAACTGGTACTGCAGAGACCGGCTGCGGGTACGGTACATGTGCCATACTCTCAGGCACCATCTGGCTTTAAGTATTGGCTAAAAGAACGAGGGGCGTCGCTGCAGCACACAGCACCATTTGGCTGCCAAATAGCAACAAACCCGGTAAGAGCGGTGAATTGCGCCGTAGGGAACATGCCCATCTCCATCGACATACCGGATGCGGCCTTCANTAGGGTCGTCGACGCGCCCTCTTTAACGGACATGTCGTGCGAGGTACCAGCCTGCACCCATTCCTNNNATTTCGGGGGCGTCGCCATTATTAAATATGCAGCCAGCAAGAAAGGCAAGTGTGCGGTGCATTCGATGACCAACGCCGTCACAATTCGGGAAGCTGAGATAGAAGTTGAAGGGAATTCNCAGCTGCAAATCTCTTTCTCGACGGCCCTGGCCAGCGCCGAATTCCGCGTACAAGTCTGTTCTACACAAGTACACTGTGTAGCCGAGTGCCACCCTNNNNNNNNNNNNNNNNNNNNNNNNNNNNNNNNNNNNNNNNNNNNNNNNNNNNNNNNNNNNNNNNNNNNNNNNNNNNNNNNNNNNNNNNNNNNNNNNNNNNNNNNNNGACTGGTTGTCGCTGTTGCAGCACTGATCCTAATCGTGGTGCTATGCGTATCGTTCAGCAGGCACTAA
		</sequence>
		<sequence>
			<taxon idref="128|Brazil|RJ|Duque-de-Caxias|2018-04-19"/>
			NNNNNNNNNNNNNNNNNNNNNNNNNNNNNNNNNNNNNNNNNNNNNNNNNNNNNNNNNNNNNNNNNNNNNNNNNNNNNNNNNNNNNNNNNNNNNNNNNNNNNNNNNNNNNNNNNNNNNNNNNNNNNNNNNNNNNNNNNNNNNNNNNNNNNNNNNNNNNNNNNNNNNNNNNNNNNNNNNNNNNNNNNNNNNNNNNNNNNNNNNNNNNNNNNNNNNATGNTGTCGGACAGGAAGTACCACTGCGTCTGCCCGATGCGCAGCGCAGAAGATCCCGAGAGACTCGCCAATTATGCGAGAAAGCTAGCATCTGCTGCAGGAAAAGTCCTGGACAGAAACATCTCTGGAAAGATCGGGGACTTACAAGCAGTAATGGCCGTGCCAGACACGGAGACGCCAACATTCTGCTTGCACACAGATGTCTCATGTAGACAGAGAGCAGACGTCGCGATATACCAAGACGTCTATGCTGTACACGCACCCACGTCGCTATACCACCAGGCGATTAAAGGGGTCCGAGTGGCGTACTGGGTAGGGTTCGACACAACCCCGTTCATGTACAATGCCATGGCGGGTGCCTACCCCTCATATTCGACAAACTGGGCAGACGAGCAGGTACTGAAGGCTAAGAACATAGGATTATGTTCAACAGACCTGACGGAAGGTAGACGTGGTAAATTGTCTATTATGAGAGGGAAGAAGCTAAAACCGTGTGACCGTGTGCTGTTCTCAGTAGGGTCAACGCTCTACCCGGAAAGCCGCAAGCTACTTAAGAGCTGGCACTTACCATCGGTGTTCCATCTAAAGGGCAAACTCAGCTTCACATGCCGCTGTGATACAGTGGTTTCGTGCGAGGGCTACGTCGTTAAGAGAATAACGATGAGCCCAGGCCTTTATGGAAAAACCACAGGGTATGCGGTAACCCACCACGCAGACGGATTCTTGATGTGCAAGACTACCGACACGGTTGACGGCGAAAGAGTGTCATTCTCGGTGTGCACATACGTGCCGGCGACCATTTGTGATCAAATGACCGGCATCCTTGCTACAGAAGTCACGCCGGAGGATGCACAGAAGCTGTTGGTGGGGCTGAACCAGAGAATAGTGGTTAACGGCAGAACGCAACGGAATACGAACACCATGAAAAACTATCTGCTTCCCGTGGTCGCCCAAGCCTTCAGTAAGTGGGCAAAGGAGTGCCGGAAAGACATGGAAGATGAAAAACTCCTGGGGGTCAGAGAAAGAACACTGACCTGCTGCTGTCTATGGGCATTCAAGAAGCANNNNNNNNNNNNNNNNNNNNNNNNNNNTGATACCCAGTCAATTCAGAAGGTTCAGGCCGAGTTTGACAGCTTTGTGGTACCGAGCCTGTGGTCGTCCGGGTTGTCAATCCCCTTGAGGACTAGAATCAAATGGTTGTTAAGCAAGGTGCCAAAAACCGACCTGATCCCATATAGCGGGGACGCCCAAGAAGCCCGGGACGCAGAAAAAGAAGCAGAGGAAGAACGAGAAGCAGAACTGACTCGTGAAGCCCTACCACCTCTACAGGCAGCACAGGAAGATGTTCAGGTCGAAATCGACGTGGAACAGCTTGAGGGCAGAGCGGGTGCAGGAATAATAGAGACTCCTAGAGGAGCTATCAAAGTTACTGCCCAACCAACAGACCACGTCGTGGGAGAGTACCTGGTACTTTCCCCGCAGACCGTACTACGGAGCCAGAAGCTCAGCCTAATTCACGCTTTGGCGGAGCAAGTGAAGACGTGCACGCACAGCGGACGAGCAGGGAGGTACGCGGTCGAAGCGTACGACGGCCGAGTCCTAGTGCCCTCAGGCTATGCAATCTCGCCTGAAGACTTCCAGAGTCTAAGCGAAAGCGCAACGATGGTGTATAACGAAAGAGAGTTCGTAAACAGAAAGCTACACCACATTGCGATGCACGGACCAGCCCTGAACACCGACGAAGAGTCGTATGAGCTGGTGAGGGCAGAGAGGACAGAACACGAGTACGTCTACGATGTGGACCAGAGAAGATGCTGTAAGAAGGAAGAAGCTGCAGGACTGGTACTGGTGGGCGACTTGACTAATCCGCCCTACCACGAATTCGCATATGAAGGGCTAAAAATCCGCCCTGCCTGCCCATACAAAATTGCAGTCATAGGAGTCTTCGGAGTACCAGGATCCGGCAAGTCAGCTATTATCAAGAACCTAGTTACCAGGCAAGACCTGGTGACTAGCGGAAAGAAAGAAAACTGCCAAGAAATCACCACCGACGTGATGAGACAGAGAGGTCTAGAGATATCTGCACGTACGGTTGACTCGCTGCTCTTGAATGGATGCAACAGGCCAGTCGACGTGTTGTACGTAGACGAGGCGTTTGCGTGCCACTCTGGAACGTTACTTGCTTTGATCGCCTTGGTTAGACCAAGGCAGAAAGTTGTACTCTGTGGTGACCCGAAGCAGTGCGGCTTCTTCAATATGATGCAGATGAAAGTCAACTATAATCACAACATCTGCACCCAAGTGTACCACAAAAGTATCTCCAGGCGGTGTACACTGCCTGTGACCGCCATTGTGTCATCGTTGCATTACGAAGGCAAAATGCGCACTACGAATGAGTACAACAAGCCGATTGTAGTGGACACTACAGGCTCAACAAAACCTGACCCTGGAGATNNNNNNNNNNNNNNNNNNNNNNNNNNNNNNNNNNNNNNNNNNNNNNNNNNNNNNNNNNNNNNNNNNNNNNNNNNNNNNNNNNNNNNNNNNNNNNNNNNNNNNNNNNNNNNNNNNNNNNNNNNNNNNNNNNNNNNNNNNNNNNNNNNNNNNNNNNNNNNNNNNNNNNNNNNNNNNNNCCTAACACGTACGGAAGGTAAACTGGTATGGAAGACACTTTCCGGTGACCCGTGGATAAAGACGCTGCAGAACCCACCGAAAGGAAACTTCAAAGCAACTATCAAGGAGTGGGAGGTGGAGCATGCATCAATAATGGCGGGCATCTGCAGTCACCAAATGACCTTTGATACATTCCAAAACAAAGCCAATGTTTGTTGGGCTAAGAGCTTGGTCCCTATCCTCGAAACAGCGGGGATAAAACTAAATGATAGGCAGTGGTCCCAGATAATTCAAGCCTTCAAAGAAGATAAAGCATACTCACCTGAAGTAGCCCTGAATGAAATATGCACGCGCATGTATGGGGTGGATTTAGACAGTGGGCTATTTTCTAAACCATTGGTGTCTGTGTATTACTCGGATAACCACTGGGATAATAGGCCTGGAGGGAAGATGTTCGGATTCAACCCCGAGGCAGCATCCATTCTAGAAAGAAAGTATCCATTCACAAAAGGGAAGTGGAACATCAACAAGCAGATCTGTGTGACCACCAGGAGGATAGAAGACTTTAACCCTACCACCAATATTATACCGGCCAATAGGAGACTACCACACTCATTAGTGGCCGAACACCGCCCAGTAAAAGGGGAAAGAATGGAATGGCTGGTTAATAAGATAAACGGCCACCACGTGCTCCTGGTCAGTGGCTATAATCTTGTACTGCCTACTAAGAGAGTCACTTGGGTAGCGCCACTAGGTGTCCGCGGAGCGGACTACACATACAACCTAGAGTTGGGTCTGCCAGCAACGCTTGGCAGGTATGACCTAGTGGTCATAAACATCCACACACCTTTTCGCATACACCATTACCAACAGTGCGTAGACCACGCAATGAAACTGCAAATGCTCGGGGGTGACTCATTGAGACTGCTCAAACCGGGTGGCTCTCTATTGATCAGAGCATATGGTTACGCAGATAGAACCAGTGAACGAGTCATCTGCGTGTTGGGACGCAAGTTCAGATCGTCTAGAGCGTTGAAACCACCATGTGTCACCAGCAACACTGAGATGTTTTTCCTATTCAGCAACTTTGACAATGGCAGAAGGAATTTCACAACTCATGTCATGAATAATCAACTGAATGCAGCCTTTGTAGGACAGGCCACCCGAGCAGGATGTGCACCGTCGTACCGGGTAAAACGCATGGACATCGCGAAGAACGATGAAGAGTGCGTAGTTAACGCCGCTAACCCTCGCGGGTTACCGGGTGACGGTGTTTGCAAGGCAGTATACAAAAAATGGCCGGAGTCCTTTAAGAATAGTGCAACACCAGTGGGAACCGCAAAAACAGTCATGTGCGGTACGTATCCAGTAATCCACGCCGTTGGACCGAATTTCTCTAATTATTTGGAATCTGAAGGGGACCGGGAATTGGCAGCTGCCTATCGAGAAGTCGCAAAGGAAGTAACTAGACTGGGAGTAAATAGTGTAGCTATACCTCTCCTCTCCACAGGTGTATACTNNNNNNNNNNNNNNAGGCTGACCCAGTCACTGAACCACCTCTTCACAGCCATGGACTCGACGGATGCAGACGTGGTCATCTACTGTCGCGACAAAGAATGGGAGAAGAAAATATCCGAGGCCATACAGATGCGGACTCAAGTGGAGTTGCTGGATGAGCACATCTCCATAGACTGCGATATTGTTCGCGTGCACCCTGACAGCAGCTTGGCAGGCAGAAAAGGATACAGCACCACGGAAGGCGCACTGTACTCATATCTAGAAGGGACTCGTTTTCACCAGACGGCAGTGGACATGGCAGAGATATATACTATGTGGCCAAAGCAAACAGAGGCCAACGAGCAAGTCTGCCTATATGCCCTGGGGGAAAGTATTGAATCGATCAGGCAGAAATGCCCGGTGGATGATGCAGATGCATCGTCTCCTCCAAAAACTGTCCCGTGCCTTTGCCGTTACGCCATGACTCCGGAACGCGTCACCAGACTTCGCATGAACCACGTCACAAGTATAATTGTGTGTTCCTCGTTTCCCCTTCCAAAGTACAAAATAGAAGGAGTGCAAAAAGTCAANNNNNNNNNNNNNNNNNNNNNNNNNNNNNNNNNNNNNNNNNNNNNNNNNNNNNNNNNNNNNNNNNNNNNNNNNNNNNNNNNNNNNNNNNNNNNNNNNNNNNNNNNNNNNNNNNNNNNNNNNNNNNNNNNNNNNNNNNNNNNNNNNNNNNNNNNNNNNNNNNNNNNNNNNNNNNNNNNNNNNNNNNNNNNNNNNNNNNNNNNNNNNNNNNNNNNNNNNNNNNNNNNNNNNNNNNNNNNNNNNNNNCTTGCGGCCGTGTCTGACTGGGTAATGAGCACCGTACCTGTCGCGCCGCCCAGAAGAAGGCGAGGGAGAAACCTGACTGTGACATGCGACGAGAGAGAAGGGAACATAACACCCATGGCTAGCGTCCGATTCTTTAGGGCAGAGCTGCGTCCGGTCGTACAAGAAACAGCGGAGACGCGTGACACAGCAATGTCTCTTCAGGCACCGCCGAGTACCGCCACGGAACTGAATCATCCGCCGATCTCCTTCGGAGCACCAAGCGAGACGTTCCCCATTACATTTGGGGACTTCAACGAAGGAGAAATCGAAAGCTTGTCTTCTGAGCTGCTAACTTTCGGAGACTTCCTACCCGGAGAAGTGGATGACTTGACAGATAGCGACTGGTCCACGTGCTCAGACACGGACGACGAGTTATGACTAGACAGGGCAGGTGGGTATATATTCTCGTCGGACACCGGTCCAGGTCATTTACAACAGAAGTCAGTACGCCAGTCAGTGCTGCCGGTGAACACCCTGGAGGAAGTCCACGAGGAGAAGTGTTACCCACCTAAGTTGGATGAAGTAAAGGAGCAACTATTACTTAAGAAACTCCAGGAGAGTGCATCCATGGCCAACAGAAGCAGGTACCAGTCGCGCAAAGTAGAAAACATGAAAGCAACAATCATCCAGAGACTAAAGAGAGGCTGTAGACTATACTTAATGTCAGAGACCTCAAAAGTCCCTACTTACCGGACCACATATCCGGCGCCTGTGTACTCGCCTCCGGTCAACGTCCGACTGTCCAACCCCGAGTCCGCAGTGGCAGCATGCAATGAGTTCCTAGCTAGAAACTATCCAACTGTCTCATCATACCAAATTACCGACGAGTATGATGCATATTTAGACATGGTGGACGGGTCGGAGAGTTGCCTGGATCGAGCGACATTCAATCCGTCAAAACTTAGGAGCTACCCGAAACAGCACGCTTACCATGCGCCCTCCATCAGAAGCGCTGTACCGTCCCCATTCCAGAACACACTACAGAATGTACTGGCAGCAGCCACGAAAAGAAACTGCAACGTCACACAGATGAGGGAATTACCCACTTTGGACTCAGCAGTATTCAACGTGGAGTGTTTTAAAAAATTCGCATGCAACCAAGAATACTGGGAAGAATTTGCTGCCAGCCCTATTAGGATAACAACTGAGAATTTAACAACCTATGTTACTAAACTAAAAGGGCCAAAAGCAGCAGCGCTATTTGCAAAAACCCACAATCTGCTGCCACTGCAGGAAGTACCAATGGATAGGTTCACAGTAGATATGAAAAGGGACGTGAAGGTGACTCCTGGTACAAAGCACACAGAGGAAAGACCTAAGGTGCAGGTTATACAGGCGGCTGAACCCTTGGCGACAGCATACCTATGTGGGATCCACAGAGAGCTGGTTAGGAGGCTGAACGCCGTCCTCCTACCCAATGTACATACACNNNNNNNNNNNNCTGCCGAGGATTTCGATGCCATCATAGCCGCACACTTTAAGCCAGGAGACACTGTTTTAGAAACGGACATAGCCTCCTTTGACAAGAGCCAAGATGATTCACTTGCGCTTACTGCCTTGATGTTGTTAGAAGATTTAGGGGTGGATCACTCCCTGTTGGACTTGATAGAGGCCGCTTTTGGAGAGATTTCCAGCTGTCATCTACCGACAGGTACGCGCTTCAAGTTCGGCGCCATGATGAAATCTGGTATGTTCCTAACTCTGTTCGTCAACACATTGCTAAACATCACCATCGCTAGCCGCGTGCTGGAAGATCGTCTGACAAAATCCGCGTGCGCGGCCTTCATCGGCGACGACAACATAATACATGGAGTCGTCTCCGATGAATTGATGGCAGACAGATGCGCCACTTGGATGAACATGGAAGTGAAGATCATAGATGCAGTTGTATCCTTGAAAGCCCCTTACTTTTGTGGAGGGTTTATACTGCACGATACTGTGACGGGAACAGCCTGCAGAGTGGCAGACCCGCTAAAAAGGCTATTCAAACTGGGCAAACCGCTAGCGGCAGGTGACGAACAAGATGAAGATAGAAGACGAGCGCTGGCTGACGAAGTGATCAGATGGCAACGAACAGGGCTAATTGATGAGTTGGAGAAAGCGGTATACTCTAGGTATGAAGTGCAGGGTATATCAGTTGTGGTAATGTCCATGGCCACCTTTGCAAGCTCCAGATCTAACTTCGAGAAGCTCAGAGGACCCGTCATAACTTTGTACGGCGGTCCTAAATAGNNNNNNNNNNNNNNNNNNNNNNNNNNNNNNNNNNNNNNNNNNNNNNNNNNNNNNNNNNNNNNNNNNNNNNNNNNNNNNNNNNNNNNNNNNNNNNNNNNNNNNNNNNNNNNNNNNNNNNNNNNNNNNNNNNNNNNNNNNNNNNNNNNNNNNNNNNNNNNNNNNNNNNNNNNNNNNNNNNNNNNNNNNNNNNNNNNNNNNNNNNNNNNNNNNNNNNNNNNNNNNNNNNNNNNNNNNNNNNNNNCAAACCAAAAGAAGCAGCCGCCTAAAAAGAAACCAGCTCAAAAGAAAAAGAAGCCGGGCCGCAGAGAGAGGATGTGCATGAAAATCGAAAATGATTGTATTTTTGAAGTCAAGTATGAAGGTAAGGTAACAGGTTACGCGTGCTTGGTGGGGGACAAAGTAATGAAACCAGCACACGTAAAGGGGACCATCGATAACGCGGACNNNNNNNNNNNNNNNNNNNNNNNNNNNNNNNNNNNNNNNNNNNNNNNNNNNNNNNNNNNNNNNNNNNNNNNNNNNNNNNNNNNNNNNNNNNNNNNNNNNNNNNNNNNNNNNNNNNNNNNNNNNNNNNNNNNNNNNNNNNNNNNNNNNNNNNNNNNNNNNNNNNNNNNNNNNNNNNNTGGCAAACCAGGGGACAGCGGCAGACCGATCTTCGACAACAAGGGACGCGTGGTGGCCATAGTCTTAGGAGGAGCTAATGAAGGAGCCCGTACAGCCCTCTCGGTGGTGACCTGGAATAAAGACATTGTCACTAAAATCACCCCCGAGGGGGCCGAAGAGTGGAGTCTTGCCATCCCAGTCATGTGCCTGCTGGCAAATACCACGTTCCCCTGCTCCCAGCCCCCTTGCACTCCCTGCTGCTATGAAAGGGAACCAGAGGAAACCCTACGCATGCTTGAGGACAACGTCATGAGACCTGGGTACTATCAGCTGCTACAAGCATCCTTAACATGTTCTCCCCACCGTCAGCGACNNNNNNNNNNNNNNNNNNNNNNNNNNNNNNNNNNNNNNNNNNNNNNNNNNNNNNNNNNNNNNNNNNNNNNNNNNNNNCACTCGTGCCATAGTCCCGTAGCATTAGAACGCATCAGAAATGAAGCGACAGACGGGACGCTGAAAATCCAGGTCTCCTTGCAAATCGGAATAAAGACGGATGATAGCCACGATTGGACCAAGCTGCGTTACATGGACAACCACACGCCAGCGGACGCAGAGAGGGCGGGGCTATTTGTAAGAACATCAGCACCGTGCACGATTACTGGAACAATGGGACACTTCATCCTGACCCGATGTCCGAAAGGGGAAACTCTGACGGTGGGATTCACTGACAGTAGGAAGATCAGTCACTCATGTACGCACCCATTTCACCACGACCCTCCTGTGATAGGCCGGGAGAAATTCCATTCCCGACCGCAGCACGGTAAAGAGCTGCCTTGCAGCACGTACGTGCAGAGCACCGCCGCAACTACCGAGGAGATAGAGGTACACATGCCCCCAGACACCCCTGATCGCACACTGATGTCACAACAGTCCGGCAACGTAAAGATCACAGTTAATGGCCAGACGGTGCGGTACAAGTGTAATTGCGGTGGCTCAAATGAAGGACTAATAACTACAGACAAAGTGATTAATAACTGCAAAGTTGATCAATGTCATGCCGCGGTCACCAATCACAAAAAGTGGCAGTACAACTCCCCTCTGGTCCCGCGTAATGCTGAACTTGGGGACCGAAAAGGAAAAATCCACATCCCGTTTCCGCTGGCAAATGTAACATGCAGGGTGCCTAAAGCAAGGAACCCCACCGTGACGTACGGGAAAAACCAAGTCATCATGCTACTGTATCCCGACCACCCAACACTCCTGTCCTACCGGAACATGGGAGAAGAACCAAACTACCAAGAAGAGTGGGTGACGCATAAGAAGGAAGTCGTGCTAACCGTGCCGACTGAAGGGCTCGAGGTCACGTGGGGTAACAACGAGCCGTATAAGTATTGGCCGCAGTTATCTACAAACGGTACAGCCCATGGCCACCCGCATGAGATAATTCTGNNNNNNNNNNNNNNNNNNNNNNNNNNNNNNNNNNNNNNNNNNNNNNNNNNNNNNNNNNNNNNNNNNNNNNNNNNNNNNNNNNNNNNNNNNNNNNNNATGTGTGCACGACGCAGATGCATCACACCGTACGAACTGACACCAGGAGCTACCGTCCCTTTCCTGCTTAGCCTAATATGCTGCATCAGAACAGCTAAAGCGGCCACATACCAAGAGGCTGCGGTGTACCTGTGGAATGAACAGCAACCTTTGTTTTGGCTACAAGCCCTTATTCCGCTGGCAGCCCTGATTGTCCTATGCAACTGTCTGAGACTCTTACCATNNNNNNNNNNNNNNNNNNNNNNNNNNNNNNNNNNNNNNNNNNNNNCCCACACTGTGAGCGCGTACGAACACGTAACAGTGATCCCGAACACGGTGGGAGTACCGTATAAGACTCTAGTCAATAGACCGGGCTACAGTCCCATGGTATTGGAGATGGAACTACTGTCAGTCACTTTGGAGCCAACGCTATCGCTTGATTACATCACGTGCGAGTACAAAACCGTTATCCCGTCTCCGTACGTGAAATGCTGCGGTACAGCAGAGTGCAAGGACAAAAACCTACCTGACTACAGCTGTAAGGTCTTCACCGGCGTCTACCCATTTATGTGGGGCGGAGCCTACTGCTTCTGCGACGCTGAAAACACGCAATTGAGCGAAGCACACGTGGAGAAGTCCGAATCATGCAAAACAGAATTTGCATCAGCATACAGGGCTCATACCGCATCCGCATCAGCTAAGCTCCGCGTCCTTTACCAAGGAAATAACATCACTGTAACTGCCTATGCTAACGGCGACCATGCCGTCACAGTTAAGGACGCCAAATTCATTGTGGGGCCAATGTCTTCAGCCTGGACACCTTTCGACAACAAAATTGTGGTGTACAAAGGTGACGTCTATAACATGGACTACCCGCCCTTTGGCGCAGGAAGACCAGGACAATTTGGCGATATCCAAAGTCGCACACCTGAGAGTACAGACGTCTATGCTAATACACAACTGGTACTGCAGAGACCGGCTGCGGGTACGGTACATGTGCCATACTCTCAGGCACCATCTGGCTTTAAGTATTGGCTAAAAGAACGAGGGGCGTCGCTGCAGCACACAGCACCATTTGGCTGCCAAATAGCAACAAACCCGGTAAGAGCGATGAATTGCGCCGTAGGGAACATGCCCATCTCCATCGACATACCGGATGCGGCCTTCATTAGGGTCGTCGACGCGCCCTCTTTAACGGACATGTCGTGCGAGGTACCAACCTGCACCCATTCCTCAGATTTCGGGGGCGTCGCCATTATTAAATATGCAGCCAGCAAGAAAGGCAAGTGTGCGGTGCATTCGATGACCAACGCCGTCACAATTCGGGAAGCTGAGATAGAAGTTGAAGGGAATTCTCAGCTGCAAATCTCTTTCTCGACGGCCTTGGCCAGCGCCGAATTCCGCGTACAAGTCTGTTCTACACAAGTACACTGTGTAGCCNNNNNNNNNNNNNNNNNNNNNNNNNNNNNNNNNNNNNNNNNNNNNNNNNNNNNNNNNNNNNNNNNNNNNNNNNNNNNNNNNNNNNNNNNNNNNNNNNNNNNNNNNNNNNNNNNNNNNNNNNNNNNNNNNNNNNNNNNNNNNNNNNNNNNNNNNNNGGTGCTATGCGTGTCGTTCNGNNNNNNNNNN
		</sequence>
		<sequence>
			<taxon idref="130|Brazil|RJ|Duque-de-Caxias|2018-04-19"/>
			ATGGATCCTGTGTACGTGGACATAGACGCTGACAGCGCCTTTTTGAAGGCCCTGCAACGTGCGTACCCCATGTTTGAGGTGGAACCCAGGCAGGTCACACCGAATGACCATGCTAATGCTAGAGNNNNNNNNNNNNNNNNNNNNNNNNNNNNNNNNNNNNNNNNNNNNNNNNNNNNNNNNNNNNNNNNNNNCGGCAGTGCACCAGCAAGGAGGATGATGTCGGACAGGAAGTACCACTGCGTCTGCCCGATGCGCAGCGCAGAAGATCCCGAGAGACTCGCCAATTATGCGAGAAAGCTAGCATCTGCTGCAGGAAAAGTCCTGGACAGAAACATCTCTGGAAAGATCGGGGACTTACAAGCAGTAATGGCCGTGCCAGACACGGAGACGCCAACATTCTGCTTGCACACAGATGTCTCATGTAGACAGAGAGCAGACGTCGCGATATACCAAGACGTCTATGCTGTACACGCACCCACGTCGCTATACCACCAGGCGATTAAAGGGGTCCGAGTGGCGTACTGGGTAGGGTTCGACACAACCCCGTTCATGTACAATGCCATGGCGGGTGCCTACCCCTCATATTCGACAAACTGGGCAGACGAGCAGGTACTGAAGGCTAAGAACATAGGATTATGTTCAACAGACCTGACGGAAGGTAGACGAGGTAAATTGTCTATTATGAGAGGGAAGAAGCTAAAACCGTGTGACCGTGTGCTGTTCTCAGTAGGGTCAACGCTCTACCCGGAAAGCCGCAAGCTACTTAAGAGCTGGCACTTACCATCGGTGTTCCATCTAAAGGGCAAACTCAGCTTCACATGCCGCTGTGATACAGTGGTTTCGTGCGAGGGCTACGTCGTTAAGAGAATAACGATGAGCCCAGGCCTTTATGGAAAAACCACAGGGTATGCGGTAACCCACCACGCAGACGGATTCTTGATGTGCAAGACTACCGACACGGTTGACGGCGAAAGAGTGTCATTCTCGGTGTGCACATACGTGCCGGCGACCATTTGTGATCAAATGACCGGCATCCTTGCTACAGAAGTCACGCCGGAGGATGCACAGAAGCTGTTGGTGGGGCTGAACCAGAGAATAGTGGTTAACGGCAGAACGCAACGGAATACGAACACCATGAAAAACTATCTGCTTCCCGTGGTCGCCCAAGCCTTCAGTAAGTGGGCAAAGGAGTGCCGGAAAGACATGGAAGATGAAAAACTCCTGGGGGTCAGAGAAAGAACACTGACCTGCTGCTGTCTATGGGCATTCAAGAAGCANNNNNNNNNNNNNNNNNNNNNNNNNNNNNNTACCCAGTCAATTCAGAAGGTTCAGGCCGAGTTTGACAGCTTTGTGGTACCGAGCCTGTGGTCGTCCGGGTTGTCAATCCCCTTGAGGACTAGAATCAAATGGTTGTTAAGCAAGGTGCCAAAAACCGACCTGATCCCATATAGCGGGGACGCCCAAGAAGCCCGGGACGCAGAAAAAGAAGCAGAGGAAGAACGAGAAGCAGAACTGACTCGTGAAGCCCTACCACCTCTACAGGCAGCACAGGAAGATGTTCAGGTCGAAATCGACGTGGAACAGCTTGAGGGCAGAGCGGGTGCAGGAATAATAGAGACTCCTAGAGGAGCTATCAAAGTTACTGCCCAACCAACAGACCACGTCGTGGGAGAGTACCTGGTACTTTCCCCGCAGACCGTACTACGGAGCCAGAAGCTCAGCCTAATTCACGCTTTGGCGGAGCAAGTGAAGACGTGCACGCACAGCGGACGAGCAGGGAGGTACGCGGTCGAAGCGTACGACGGCCGAGTCCTAGTGCCCTCAGGCTATGCAATCTCGCCTGAAGACTTCCAGAGTCTAAGCGAAAGCGCAACGATGGTGTATAACGAAAGAGAGTTCGTAAACAGAAAGCTACACCACATTGCGATGCACGGACCAGCCCTGAACACCGACGAAGAGTCGTATGAGCTGGTGAGGGCAGAGAGGACAGAACACGAGTACGTCTACGATGTGGACCAGAGAAGATGCTGTAAGAAGGAAGAAGCTGCAGGACTGGTACTGGTGGGCGACTTGACTAATCCGCCCTACCACGAATTCGCATATGAAGGGCTAAAAATCCGCCCTGCCTGCCCATACAAAATTGCAGTCATAGGAGTCTTCGGAGTACCAGGATCTGGCAAGTCAGCTATTATCAAGAACCTAGTTACCAGGCAAGACCTGGTGACTAGCGGAAAGAAAGAAAACTGCCAAGAAATCACCACCGACGTGATGAGACAGAGAGGTCTAGAGATATCTGCACGTACGGTTGACTCGCTGCTCTTGAATGGATGCAACAGGCCAGTCGACGTGTTGTACGTAGACGAGGCGTTTGCGTGCCACTCTGGAACGTTACTTGCTTTGATCGCCTTGGTTAGACCAAGGCAGAAAGTTGTACTCTGTGGTGACCCGAAGCAGTGCGGCTTCTTCAATATGATGCAGATGAAAGTCAACTATAATCACAACATCTGCACCCAAGTGTACCACAAAAGTATCTCCAGGCGGTGTACACTGCCTGTGACCGCCATTGTGTCATCGTTGCATTACGAAGGCAAAATGCGCACTACGAATGAGTACAACAAGCCGATTGTAGTGGACACTACAGGCTCAACAAAACCTGACGCTGGAGATCTCGTGTTAACGTGCTTCAGAGGGTGGGTTAAACAACTGCAAATTGACTATCGTGGATACGAGGTCATGACAGCAGCCGCATCCCAAGGGTTAACNNNNNNNGGAGTTTATGCAGTTAGGCAAAAAGTTAATGAAAACCCGCTCTATGCATCAACGTCAGAGCACGTCAACGTACTCCTAACACGTACGGAAGGTAAACTGGTATGGAAGACACTTTCCGGTGACCCGTGGATAAAGACGCTGCAGAACCCACCGAAAGGAAACTTCAAAGCAACTATCAAGGAGTGGGAGGTGGAGCATGCATCAATAATGGCGGGCATCTGCAGTCACCAAATGACCTTTGATACATTCCAAAACAAAGCCAATGTTTGTTGGGCTAAGAGCTTGGTCCCTATCCTCGAAACAGCGGGGATAAAACTAAATGATAGGCAGTGGTCCCAGATAATTCAAGCCTTCAAAGAAGATAAAGCATACTCACCTGAAGTAGCCCTGAATGAAATATGCACGCGCATGTATGGGGTGGATTTAGACAGTGGGCTATTTTCTAAACCATTGGTGTCTGTGTATTACTCGGATAACCACTGGGATAATAGGCCTGGAGGGAAGATGTTCGGATTCAACCCCGAGGCAGCATCCATTCTAGAAAGAAAGTATCCATTCACAAAAGGGAAGTGGAACATCAACAAGCAGATCTGTGTGACCACCAGGAGGATAGAAGACTTTAACCCTACCACCAATATTATACCGGCCAATAGGAGACTACCACACTCATTAGTGGCCGAACACCGCCCAGTAAAAGGGGAAAGAATGGAATGGCTGGTTAATAAGATAAACGGCCACCACGTGCTCCTGGTCAGTGGCTATAATCTTGCACTGCCTACTAAGAGAGTCACTTGGGTAGCGCCACTAGGTGTCCGCGGAGCGGACTACACATACAACCTAGAGTTGGGTCTGCCAGCAACGCTTGGCAGGTATGACCTAGTGGTCATAAACATCCACACACCTTTTCGCATACACCATTACCAACAGTGCGTAGACCACGCAATGAAACTGCAAATGCTCGGGGGTGACTCATTGAGACTGCTCAAACCGGGTGGCTCTCTATTGATCAGAGCATATGGTTACGCAGATAGAACCAGTGAACGAGTCATCTGCGTGTTGGGACGCAAGTTCAGATCGTCTAGAGCGTTGAAACCACCATGTGTCACCAGCAACACTGAGATGTTTTTCCTATTCAGCAACTTTGACAATGGCAGAAGGAATTTCACAACTCATGTCATGAATAATCAACTGAATGCAGCCTTTGTAGGACAGGCCACCCGAGCAGGATGTGCACCGTCGTACCGGGTAAAACGCATGGACATCGCGAAGAACGATGAAGAGTGCGTAGTTAACGCCGCTAACCCTCGCGGGTTACCGGGTGACGGTGTTTGCAAGGCAGTATACAAAAAATGGCCGGAGTCCTTTAAGAATAGTGCAACACCAGTGGGAACCGCAAAAACAGTCATGTGCGGTACGTATCCAGTAATCCACGCCGTTGGACCGAATTTCTCTAATTATTTGGAATCTGAAGGGGACCGGGAATTGGCAGCTGCCTATCGAGAAGTCGCAAAGGAAGTAACTAGACTGGGAGTAAATAGTGTAGCTATACCTCTCCTCTCCACAGGTGTATACTCAGGAGGGAAAGATAGGCTGACCCAGTCACTGAACCACCTCTTCACAGCCATGGACTCGACGGATGCAGACGTGGTCATCTACTGTCGCGACAAAGAATGGGAGAAGAAAATATCCGAGGCCATACAGATGCGGACTCAAGTGGAGTTGCTGGATGAGCACATCTCCATAGACTGCGATATTGTTCGCGTGCACCCTGACAGCAGCTTGGCAGGCAGAAAAGGATACAGCACCACGGAAGGCGCACTGTACTCATATCTAGAAGGGACTCGTTTTCACCAGACGGCAGTGGACATGGCAGAGATATATACTATGTGGCCAAAGCAAACAGAGGCCAACGAGCAAGTCTGCCTATATGCCCTGGGGGAAAGTATTGAATCGATCAGGCAGAAATGCCCGGTGGATGATGCAGATGCATCGTCTCCTCCAAAAACTGTCCCGTGCCTTTGCCGTTACGCCATGACTCCGGAACGCGTCACCAGACTTCGCATGAACCACGTCACAAGTATAATTGTGTGTTCCTCGTTTCCCCTTCCAAAGTACAAAATAGAAGGAGTGCAAAAAGTCAAATGCTCTAAGGTAATGCTATTTGACCACAACGTGCCATCACGTGTAAGTCCAAGGGAATATAGATCTTCCCCGGAGGCTGCACAGGAAGCGAGTACAACCACGTCACTGACGCATAGCCAATTCGACCTAAGCGTTGACGGCGAGATACTACCCGTCCCGTCAGATCTGGATGCTGACGCCCCAGCCCTAGAACCAGCTCTAGACGACAGGGCGACACACACGTTGCCATCCACAACCGGAAACCTTGCGGCCGTGTCTGACTGGGTAATGAGCACCGTACCTGTCGCGCCGCCCAGAAGAAGGCGAGGGAGAAACCTGACTGTGACATGCGACGAGAGAGAAGGGAACATAACACCCATGGCTAGCGTCCGATTCTTTAGGGCAGAGCTGCGTCCGGTCGTACAAGAAACAGCGGAGACGCGTGACACAGCAATGTCTCTTCAGGCACCGCCGAGTACCGCCACGGAACTGAATCATCCGCCGATCTCCTTCGGAGCACCAAGCGAGACGTTCCCCATTACATTTGGGGACTTCAACGAAGGAGAAATCGAAAGCTTGTCTTCTGAGCTGCTAACTTTCGGAGACTTCCTACCCGGAGAAGTGGATGACTTGACAGATAGCGACTGGTCCACGTGCTCAGACACGGACGACGAGTTATGACTAGACAGGGCAGGTGGGTATATATTCTCGTCGGACACCGGTCCAGGTCATTTACAACAGAAGTCAGTACGCCAGTCAGTGCTGCCGGTGAACACCCTGGAGGAAGTCCACGAGGAGAAGTGTTACCCACCTAAGTTGGATGAAGTAAAGGAGCAACTATTACTTAAGAAACTCCAGGAGAGTGCATCCATGGCCAACAGAAGCAGGTACCAGTCGCGCAAAGTAGAAAACATGAAAGCAACAATCATCCAGAGACTAAAGAGAGGCTGTAGACTATACTTAATGTCAGAGACCTCAAAAGTCCCTACTTACCGGACCACATATCCGGCGCCTGTGTACTCGCCTCCGGTCAACGTCCGACTGTCCAACCCCGAGTCCGCAGTGGCAGCATGCAATGAGTTCCTAGCTAGAAACTATCCAACTGTCTCATCATACCAAATTACCGACGAGTATGATGCATATTTAGACATGGTGGACGGGTCGGAGAGTTGCCTGGATCGAGCGACATTCAATCCGTCAAAACTTAGGAGCTACCCGAAACAGCACGCTTACCATGCGCCCTCCATCAGAAGCGCTGTACCGTCCCCATTCCAGAACACACTACAGAATGTACTGGCAGCAGCCACGAAAAGAAACTGCAACGTCACACAGATGAGGGAATTACCCACTTTGGACTCAGCAGTATTCAACGTGGAGTGTTTTAAAAAATTCGCATGCAACCAAGAATACTGGGAAGAATTTGCTGCCAGCNNNNNNNNNNNNNNNACTGAGAATTTAACAACCTATGTTACTAAACTAAAAGGGCCAAAAGCAGCAGCGCTATTTGCAAAAACCCACAATCTGCTGCCACTGCAGGAAGTACCAATGGATAGGTTCACAGTAGATATGAAAAGGGACGTGAAGGTGACTCCTGGTACAAAGCACACAGAGGAAAGACCTAAGGTGCAGGTTATACAGGCGGCTGAACCCTTGGCGACAGCATACCTATGTGGGATTCACAGAGAGCTGGTTAGGAGGCTGAACGCCGTCCTCCTACCCAATGTACATACACTATTTGATATGTCTGCCGAGGATTTCGATGCCATCATAGCCGCACACTTTAAGCCAGGAGACACTGTTTTAGAAACGGACATAGCCTCCTTTGACAAGAGCCAAGATGATTCACTTGCGCTTACTGCCTTGATGTTGTTAGAAGATTTAGGGGTGGATCACTCCCTGTTGGACTTGATAGAGGCCGCTTTTGGAGAGATTTCCAGCTGTCATCTACCGACAGGTACGCGCTTCAAGTTCGGCGCCATGATGAAATCTGGTATGTTCCTAACTCTGTTCGTCAACACATTGCTAAACATNNNNNNNNNTAGCCGCGTGCNGGAAGATCGTCTGACAAAATCCGCGTGCGCGGCCTTCATCGGCGACGACAACATAATACATGGAGTCGTCTCCGATGAATTGATGGCAGACAGATGCGCCACTTGGATGAACATGGAAGTGAAGATCATAGATGCAGTTGTATCCTTGAAAGCCCCTTACTTTTGTGGAGGGTTTATACTGCACGATACTGTGACGGGAACAGCCTGCAGAGTGGCAGACCCGCTAAAAAGGCTATTCAAACTGGGCAAACCGCTAGCGGCAGGTGACGAACAAGATGAAGATAGAAGACGAGCGCTGGCTGACGAAGTGATCAGATGGCAACGAACAGGGCTAATTGATGAGTTGGAGAAAGCGGTATACTCTAGGTATGAAGTGCAGGGTATATCAGTTGTGGTAATGTCCATGGCCACCTTTGCAAGCTCCAGATCTAACTTCGAGAAGCTCAGAGGACCCGTCATAACTTTGTACGGCGGTCCTAAATAGNNNNNNNNNNNNNNNNNNNNNNNNNNNNNNNNNNNNNNNNNNNNNNNNNNNNNNNNNNNNNNGCGCCCCACTATCCAAGTAATCAGGCCCAGACCGCGCCCTCAGAGGCAAGCCGGGCAACTTGCCCAGCTGATCTCAGCAGTTAATAAACTGACAATGCGCGCGGTACCCCAACAGAAGCCACGCAGGAATCGGAAGAATAANNNNNNNNNNNNNNNNNNNNNNNNNNNNNNNAACAACACAAATCAAAAGAAGCAGCCGCCTAAAAAGAAACCAGCTCAAAAGAAAAAGAAGCCGGGCCGCAGAGAGAGGATGTGCATGAAAATCGAAAATGATTGTATTTTTGAAGTCAAGTATGAAGGTAAGGTAACAGGTTACGCGTGCTTGGTGGGGGACAAAGTAATGAAACCAGCACACGTAAAGGGGACCATCGATAACGCGGACCTGGCCANNNNNNNNNNNNNNNNNNNNNNNNNNNNNNNNNNNNNNNNNNNNNNNNNNNNNNNNNNNNNNNNNNNNNNNNNNNNNNNNNNNNNNNNNNNNNNNNNNNNNNNNNNNNNNNNNNNNNNNNNNNNNNNNNNNNNNTACTCAGGAGGCCGATTCACCATCCCTACAGGTGCTGGCAAACCAGGGGACAGCGGCAGACCGATCTTCGACAACAAGGGACGCGTGGTGGCCATAGTCTTAGGAGGAGCTAATGAAGGAGCCCGTACAGCCCTCTCGGTGGTGACCTGGAATAAAGACATTGTCACTAAAATCACCCCCGAGGGGGCCGAAGAGTGGAGTCTTGCCATCCCAGTCATGTGCCTGCTGGCAAATACCACGTTCCCCTGCTCCCAGCCCCCTTGCACTCCCTGCTGCTATGAAAGGGAACCAGAGGAAACCCTACGCATGCTTGAGGACAACGTCATGAGACCTGGGTACTATCAGCTGCTACAAGCATCCTTAACATGTTCTCCCCACCGTCAGCGACGCAGTACCAAGGACAACTTCAATGTCTATAAAGCCACAAGACCGTACTTAGCTCACTGTCCCGACTGTGGAGAAGGGCACTCGTGCCATAGTCCCGTAGCATTAGAACGCATCAGAAATGAAGCGACAGACGGGACGCTGAAAATCCAGGTCTCCTTGCAAATCGGAATAAAGACGGATGATAGCCACGATTGGACCAAGCTGCGTTACATGGACAACCACACGCCAGCGGACGCAGAGAGGGCGGGGCTATTTGTAAGAACATCAGCACCGTGCACGATTACTGGAACAATGGGACACTTCATCCTGACCCGATGTCCGAAAGGGGAAACTCTGACGGTGGGATTCACTGACAGTAGGAAGATCAGTCACTCATGTACGCACCCATTTCACCACGACCCTCCTGTGATAGGCCGGGAGAAATTCCATTCCCGACCGCAGCACGGTAAAGAGCTGCCTTGCAGCACGTACGTGCAGAGCACCGCCGCAACTACCGAGGAGATAGAGGTACACATGCCCCCAGACACCCCTGATCGCACACTGATGTCACAACAGTCCGGCAACGTAAAGATCACAGTTAATGGCCAGACGGTGCGGTACAAGTGTAATTGCGGTGGCTCAAATGAAGGACTAATAACTACAGACAAAGTGATTAATAACTGCAAAGTTGATCAATGTCATGCCGCGGTCACCAATCACAAAAAGTGGCAGTACAACTCCCCTCTGGTCCCGCGTAATGCTGAACTTGGGGACCGAAAAGGAAAAATCCACATCCCGTTTCCGCTGGCAAATGTAACATGCAGGGTGCCTAAAGCAAGGAACCCCACCGTGACGTACGGGAAAAACCAAGTCATCATGCTACTGTATCCCGACCACCCAACACTCCTGTCCTACCGGAACATGGGAGAAGAACCAAACTACCAAGAAGAGTGGGTGACGCATAAGAAGGAAGTCGTGCTAACCGTGCCGACTGAAGGGCTCGAGGTCACGTGGGGTAACAACGAGCCGTATAAGTATTGGCCGCAGTTATCTACAAACGGTACAGCCCATGGCCACCCGCATGAGATAATTCTGTATTATTATGAGCTGTACCCTACTATGACTGTAGTAGTTGTGTCAGTGGCCTCGTTCGTACTCCTGTCGATGGTGGGTNNNNNNNNNNNNNNNNNNNNNNNNGCACGACGCAGATGCATCACACCGTACGAACTGACACCAGGAGCTACCGTCCCTTTCCTGCTTAGCCTAATATGCTGCATCAGAACAGCTAAAGCGGCCACATACCAAGAGGCTGCGGTATACCTGTGGAATGAACAGCAACCTTTGTTTTGGCTACAAGCCCTTATTCCGCTGGCAGCCCTGATTGTCCTATGCAACTGTCTGAGACTCTTACCATNNNNNNNNNNNNNNNNNNNNNNNNNNNNNNNNNNNNNNNNNNNNNNNNNNNNNNNGAGCGCGTACGAACACGTAACAGTGATCCCGAACACGGTGGGAGTACCGTATAAGACTCTAGTCAATAGACCGGGCTACAGTCCCATGGTATTGGAGATGGAACTACTGTCAGTCACTTTGGAGCCAACGCTATCGCTTGATTACATCACGTGCGAGTACAAAACCGTTATCCCGTCTCCGTACGTGAAATGCTGCGGTACAGCAGAGTGCAAGGACAAAAACCTACCTGACTACAGCTGTAAGGTCTTCACCGGCGTCTACCCATTTATGTGGGGCGGAGCCTACTGCTTCTGCGACGCTGAAAACACGCAATTGAGCGAAGCACACGTGGAGAAGTCCGAATCATGCAAAACAGAATTTGCATCAGCATACAGGGCTCATACCGCATCCGCATCAGCTAAGCTCCGCGTCCTTTACCAAGGAAATAACATCACTGTAACTGCCTATGCTAACGGCGACCATGCCGTCACAGTTAAGGACGCCAAATTCATTGTGGGGCCAATGTCTTCAGCCTGGACACCTTTCGACAACAAAATTGTGGTGTACAAAGGTGACGTCTATAACATGGACTACCCGCCCTTTGGCGCAGGAAGACCAGGACAATTTGGCGATATCCAAAGTCGCACACCTGAGAGTACAGACGTCTATGCTAATACACAACTGGTACTGCAGAGACCGGCTGCGGGTACGGTACATGTGCCATACTCTCAGGCACCATCTGGCTTTAAGTATTGGCTAAAAGAACGAGGGGCGTCGCTGCAGCACACAGCACCATTTGGCTGCCAAATAGCAACAAACCCGGTAAGAGCGGTGAATTGCGCCGTAGGGAACATGCCCATCTCCATCGACATACCGGATGCGGCCTTCATTAGGGTCGTCGACGCGCCCTCTTTAACGGACATGTCGTGCGAGGTACCAACCTGCACCCATTCCTCAGATTTCGGGGGCGTCGCCATTATTAAATATGCAGCCAGCAAGAAAGGCAAGTGTGCGGTGCATTCGATGACCAACGCCGTCACAATTCGGGAAGCTGAGATAGAAGTTGAAGGGAATTCTCAGCTGCAAATCTCTTTCTCGACGGCCTTGGCCAGCGCCGAATTCCGCGTACAAGTCTGTTCTACACAAGTACACTGTGTAGCCGAGTGCCACCCTCCGAAGGACCACATAGTCAATTACCCGGCGTCACATACCACCCTCGGGGTCCAGGACATTTCCGCTACGGCGCTGTCATGGGTGCAGAAGATCACGGGAGGCGTGGGACTGGTTGTCGCTGTTGCAGCACTGATTCTAATCGTGGTGCTATGCGTGTCGTTCAGCAGGCACTAA
		</sequence>
		<sequence>
			<taxon idref="134|Brazil|RJ|Duque-de-Caxias|2018-04-19"/>
			ATGGATCCTGTGTACGTGGACATAGACGCTGACAGCGCCTTTTTGNNNNNNNNNNNNNNNNNNNNNNNNNNNNNNNNNNNNNNNNNNNNNNNNNNNNNNNNNNNNNNNNNNNNNNNNNNNNNNNNNNNNNNNNNNNNNNNNNNNNNNNNNNNNNNNNNNNNNNNNNNNNNNNNNNNNNNNNNNNNNNNNNNNNNNNNNGCACCAGCAAGGAGGATGATGTCGGACAGGAAGTACCACTGCGTCTGCCCGATGCGCAGCGCAGAAGATCCCGAGAGACTCGCCAATTATGCGAGAAAGCTAGCATCTGCTGCAGGAAAAGTCCTGGACAGAAACATCTCTGGAAAGATCGGGGACTTACAAGCAGTAATGGCCGTGCCAGACACGGAGACGCCAACATTCTGCTTGCACACAGATGTCTCATGTAGACAGAGAGCAGACGTCGCGATATACCAAGACGTCTATGCTGTACACGCACCCACGTCGCTATACCACCAGGCGATTAAAGGGGTCCGAGTGGCGTACTGGGTAGGGTTCGACACAACCCCGTTCATGTACAATGCCATGGCGGGTGCCTACCCCTCATATTCGACAAACTGGGCAGACGAGCAGGTACTGAAGGCTAAGAACATAGGATTATGTTCAACAGACCTGACGGAAGGTAGACGAGGTAAATTGTCTATTATGAGAGGGAAGAAGCTAAAACCGTGTGACCGTGTGCTGTTCTCAGTAGGGTCAACGCTCTACCCGGAAAGCCGCAAGCTACTTAAGAGCTGGCACTTACCATCGGTGTTCCATCTAAAGGGCAAACTCAGCTTCACATGCCGCTGTGATACAGTGGTTTCGTGCGAGGGCTACGTCGTTAAGAGAATAACGATGAGCCCAGGCCTTTATGGAAAAACCACAGGGTATGCGGTAACCCACCACGCAGACGGATTCTTGATGTGCAAGACTACCGACACGGTTGACGGCGAAAGAGTGTCATTCTCGGTGTGCACATACGTGCCGGCGACCATTTGTGATCAAATGACCGGCATCCTTGCTACAGAAGTCACGCCGGAGGATGCACAGAAGCTGTTGGTGGGGCTGAACCAGAGAATAGTGGTTAACGGCAGAACGCAACGGAATACGAACACCATGAAAAACTATCTGCTTCCCGTGGTCGCCCAAGCCTTCAGTAAGTGGGCAAAGGAGTGCCGGAAAGACATGGAAGATGAAAAACTCCTGGGGGTCAGAGAAAGAACACTGACCTGCTGCTGTCTATGGGCATTCAAGAAGCANNNNNNNNNNNNNNNNNNNNNNNNNNNNNNNACCCAGTCAATTCAGAAGGTTCAGGCCGAGTTTGACAGCTTTGTGGTATCGAGCCTGTGGTCGTCCGGGTTGTCAATCCCCTTGAGGACTAGAATCAAATGGTTGTTAAGCAAGGTGCCAAAAACCGACCTGATCCCATATAGCGGGGACGCCCAAGAAGCCCGGGACGCAGAAAAAGAAGCAGAGGAAGAACGAGAAGCAGAACTGACTCGTGAAGCCCTACCACCTCTACAGGCAGCACAGGAAGATGTTCAGGTCGAAATCGACGTGGAACAGCTTGAGGACAGAGCGGGTGCAGGAATAATAGAGACTCCTAGAGGAGCTATCAAAGTTACTGCCCAACCAACAGACCACGTCGTGGGAGAGTACCTGGTACTTTCCCCGCAGACCGTACTACGGAGCCAGAAGCTCAGCCTAATTCACGCTTTGGCGGAGCAAGTGAAGACGTGCACGCACAGCGGACGAGCAGGGAGGTACGCGGTCGAAGCGTACGACGGCCGAGTCCTAGTGCCCTCAGGCTATGCAATCTCGCCTGAAGACTTCCAGAGTCTAAGCGAAAGCGCAACGATGGTGTATAACGAAAGAGAGTTCGTAAACAGAAAGCTACACCACATTGCGATGCACGGACCAGCCCTGAACACCGACGAAGAGTCGTATGAGCTGGTGAGGGCAGAGAGGACAGAACACGAGTACGTCTACGATGTGGACCAGAGAAGATGCTGTAAGAAGGAAGAAGCTGCAGGACTGGTACTGGTGGGCGACTTGACTAATCCGCCCTACCACGAATTCGCATATGAAGGGCTAAAAATCCGCCCTGCCTGCCCATACAAAATTGCAGTCATAGGAGTCTTCGGAGTACCAGGATCCGGCAAGTCAGCTATTATCAAGAACCTAGTTACCAGGCAAGACCTGGTGACTAGCGGAAAGAAAGAAAACTGCCAAGAAATCACCACCGACGTGATGAGACAGAGAGGTCTAGAGATATCTGCACGTACGGTTGACTCGCTGCTCTTGAATGGATGCAACAGGCCAGTCGACGTGTTGTACGTAGACGAGGCGTTTGCGTGCCACTCTGGAACGTTACTTGCTTTGATCGCCTTGGTTAGACCAAGGCAGAAAGTTGTACTCTGTGGTGACCCGAAGCAGTGCGGCTTCTTCAATATGATGCAGATGAAAGTCAACTATAATCACAACATCTGCACCCAAGTGTACCACAAAAGTATCTCCAGGCGGTGTACACTGCCTGTGACCGCCATTGTGTCATCGTTGCATTACGAAGGCAAAATGCGCACTACGAATGAGTACAACAAGCCGATTGTAGTGGACACTACAGGCTCAACAAAACCTGACGCTGGAGATCTCGTGTTAACGTGCTTCAGAGGGTGGGTTAAACAACTGCAAATTGACTATCGTGGATACGAGGTCATGACAGCAGCCGCATCCCAAGGGTTAACCAGAAAAGGAGTTTATGCAGTTAGGCAAAAAGTTAATGAAAACCCGCTCTATGCATCAACGTCAGAGCACGTCAACGTACTCCTAACACGTACGGAAGGTAAACTGGTATGGAAGACACTTTCCGGTGACCCGTGGATAAAGACGCTGCAGAACCCACCGAAAGGAAACTTCAAAGCAACTATCAAGGAGTGGGAGGTGGAGCATGCATCAATAATGGCGGGCATCTGCAGTCACCAAATGACCTTTGATACATTCCAAAACAAAGCCAATGTTTGTTGGGCTAAGAGCTTGGTCCCTATCCTCGAAACAGCGGGGATAAAACTAAATGATAGGCAGTGGTCCCAGATAATTCAAGCCTTCAAAGAAGATAAAGCATACTCACCTGAAGTAGCCCTGAATGAAATATGCACGCGCATGTATGGGGTGGATTTAGACAGTGGGCTATTTTCTAAACCATTGGTGTCTGTGTATTACTCGGATAACCACTGGGATAATAGGCCTGGAGGGAAGATGTTCGGATTCAACCCCGAGGCAGCATCCATTCTAGAAAGAAAGTATCCATTCACAAAAGGGAAGTGGAACATCAACAAGCAGATCTGTGTGACCACCAGGAGGATAGAAGACTTTAACCCTACCACCAATATTATACCGGCCAATAGGAGACTACCACACTCATTAGTGGCCGAACACCGCCCAGTAAAAGGGGAAAGAATGGAATGGCTGGTTAATAAGATAAACGGCCACCACGTGCTCCTGGTCAGTGGCTATAATCTTGTACTGCCTACTAAGAGAGTCACTTGGGTAGCGCCACTAGGTGTCCGCGGAGCGGACTACACATACAACCTAGAGTTGGGTCTGCCAGCAACGCTTGGCAGGTATGACCTAGTGGTCATAAACATCCACACACCTTTTCGCATACACCATTACCAACAGTGCGTAGACCACGCAATGAAACTGCAAATGCTCGGGGGTGACTCATTGAGACTGCTCAAACCGGGTGGCTCTCTATTGATCAGAGCATATGGTTACGCAGATAGAACCAGTGAACGAGTCATCTGCGTGTTGGGACGCAAGTTCAGATCGTCTAGAGCGTTGAAACCACCATGTGTCACCAGCAACACTGAGATGTTTTTTCTATTCAGCAACTTTGACAATGGCAGAAGGAATTTCACAACTCATGTCATGAATAATCAACTGAATGCAGCCTTTGTAGGACAGGCCACCCGAGCAGGATGTGCACCGTCGTACCGGGTAAAACGCATGGACATCGCGAAGAACGATGAAGAGTGCGTAGTTAACGCCGCTAACCCTCGCGGGTTACCGGGTGACGGTGTTTGCAAGGCAGTATACAAAAAATGGCCGGAGTCCTTTNNGAATAGTGCAACACCAGTGGGAACCGCAAAAACAGTCATGTGCGGTACGTATCCAGTAATCCACGCCGTTGGACCGAATTTCTCTAATTATTTGGAATCTGAAGGGGACCGGGAATTGGCAGCTGCCTATCGAGAAGTCGCAAAGGAAGTAACTAGACTGGGAGTAAATAGTGTAGCTATACCTCTCCTCTCCACAGGTGTATACTCAGGAGGGAAAGATAGGCTGACCCAGTCACTGAACCACCTCTTCACAGCCATGGACTCGACGGATGCAGACGTGGTCATCTACTGTCGCGACAAAGAATGGGAGAAGAAAATATCCGAGGCCATACAGATGCGGACTCAAGTGGAGTTGCTGGATGAGCACATCTCCATAGACTGCGATATTGTTCGCGTGCACCCTGACAGCAGCTTGGCAGGCAGAAAAGGATACAGCACCACGGAAGGCGCACTGTACTCATATCTAGAAGGGACTCGTTTTCACCAGACGGCAGTGGACATGGCAGAGATATATACTATGTGGCCAAAGCAAACAGAGGCCAACGAGCAAGTCTGCCTATATGCCCTGGGGGAAAGTATTGAATCGATCAGGCAGAAATGCCCGGTGGATGATGCAGATGCATCGTCTCCTCCAAAAACTGTCCCGTGCCTTTGCCGTTACGCCATGACTCCGGAACGCGTCACCAGACTTCGCATGAACCACGTCACAAGTATAATTGTGTGTTCCTCGTTTCCCCTTCCAAAGTACAAAATAGAAGGAGTGCAAAAAGTCAAATGCTCTAAGGTAATGCTATTTGACCACAACGTGCCATCACGCGTAAGTCCAAGGGAATATAGATCTTCCCCGGAGGCTGCACAGGAAGCGAGCACAACCACGTCACTGACGCATAGCCAATTCGACCTAAGCGTTGACGGCGAGATACTACCCGTCCCGTCAGATCTGGATGCTGACGCCCCAGCCCTAGNNNNNNNNNNNNNNNNNNNNNNNACACACACGTTGCCATCCACAACCGGAAACCTTGCGGCCGTGTCTGACTGGGTAATGAGCACCGTACCTGTCGCGCCGCCCAGAAGAAGGCGAGGGAGAAACCTGACTGTGACATGCGACGAGAGAGAAGGGAACATAACACCCATGGCTAGCGTCCGATTCTTTAGGGCAGAGCTGCGTCCGGTCGTACAAGAAACAGCGGAGACGCGTGACACAGCAATGTCTCTTCAGGCACCGCCGAGTACCGCCACGGAACTGAATCATCCGCCGATCTCCTTCGGAGCACCAAGCGAGACGTTCCCCATTACATTTGGGGACTTCAACGAAGGAGAAATCGAAAGCTTGTCTTCTGAGCTGCTAACTTTCGGAGACTTCCTACCCGGAGAAGTGGATGACTTGACAGATAGCGACTGGTCCACGTGCTCAGACACGGACGACGAGTTATGACTAGACAGGGCAGGTGGGTATATATTCTCGTCGGACACCGGTCCAGGTCATTTACAACAGAAGTCAGTACGCCAGTCAGTGCTGCCGGTGAACACCCTGGAGGAAGTCCACGAGGAGAAGTGTTACCCACCTAAGTTGGATGAAGTAAAGGAGCAACTATTACTTAAGAAACTCCAGGAGAGTGCATCCATGGCCAACAGAAGCAGGTACCAGTCGCGCAAAGTAGAAAACATGAAAGCAACAATCATCCAGAGACTAAAGAGAGGCTGTAGACTATACTTAATGTCAGAGACCTCAAAAGTCCCTACTTACCGGACCACATATCCGGCGCCTGTGTACTCGCCTCCGGTCAACGTCCGACTGTCCAACCCCGAGTCCGCAGTGGCAGCATGCAATGAGTTCCTAGCTAGAAACTATCCAACTGTCTCATCATACCAAATTACCGACGAGTATGATGCATATTTAGACATGGTGGACGGGTCGGAGAGTTGCCTGGATCGAGCGACATTCAATCCGTCAAAACTTAGGAGCTACCCGAAACAGCACGCTTACCATGCGCCCTCCATCAGAAGCGCTGTACCGTCCCCATTCCAGAACACACTACAGAATGTACTGGCAGCAGCCACGAAAAGAAACTGCAACGTCACACAGATGAGGGAATTACCCACTTTGGACTCAGCAGTATTCAACGTGGAGTGTTTTAAAAAATTTGCATGCAACCAAGAATACTGGGAAGAATTTGCTGCCAGCCCNNNNNNNNNNNCAACTGAGAATTTAACAACCTATGTTACTAAACTAAAAGGGCCAAAAGCAGCAGCGCTATTTGCAAAAACCCACAATCTGCTGCCACTGCAGGAAGTACCAATGGATAGGTTCACAGTAGATATGAAAAGGGACGTGAAGGTGACTCCTGGTACAAAGCACACAGAGGAAAGACCTAAGGTGCAGGTTATACAGGCGGCTGAACCCTTGGCGACAGCATACCTATGTGGGATTCACAGAGAGCTGGTTAGGAGGCTGAACGCCGTCCTCCTACCCAATGTACATACACTATTTGATATGTCTGCCGAGGATTTCGATGCCATCATAGCCGCACACTTTAAGCCAGGAGACACTGTTTTAGAAACGGACATAGCCTCCTTTGACAAGAGCCAAGATGATTCACTCGCGCTTACTGCCTTGATGTTGTTAGAAGATTTAGGGGTGGATCACTCCCTGTTGGACTTGATAGAGGCCGCTTTTGGAGAGATTTCCAGCTGTCATCTACCGACAGGTACGCGCTTCAAGTTCGGCGCCATGATGNNNNNNNNNNNNNNNNNNNNNNNNNNNNNNNNNNNNNNNNNNNNNNNNNNNNNNNNNNNNNNNNNNNNNNNNNNNNNNNNNNNNNNNNNNNNNNNNNNNNNNNNNNNNNNNNNNNNNNNNNNNNNNNNNNNNNNNNNNNNNNNNNNNNNGATGGCAGCCAGATGCGCTACTTGGATGAACATGGAAGTGAAGATCATAGATGCAGTTGTATCCTTGAAAGCCCCTTACTTTTGTGGAGGGTTTATACTGCACGATACTGTGACGGGAACAGCCTGCAGAGTGGCAGACCCGCTAAAAAGGCTATTCAAACTGGGCAAACCGCTAGCGGCAGGTGACGAACAAGATGAAGATAGAAGACGAGCGCTGGCTGACGAAGTGATCAGATGGCAACGAACAGGGCTAATTGATGAGTTGGAGAAAGCGGTATACTCTAGGTATGAAGTGCAGGGTATATCAGTTGTGGTAATGTCCATGGCCACCTTTGCAAGCTCCAGATCTAACTTCGAGAAGCTCAGAGGACCCGTCATAACTTTGTACGGCGGTCCTAAATAGNNNNNNNNNNNNNNNNNNNNNNNNNNNNNNNNNNNNNNNNNNNNNNNNNNNNNNNNNNNTCCGCGCCCCACTATCCAAGTAATCAGGCCCAGACCGCGCCCTCAGAGGCAAGCCGGGCAACTTGCCCAGCTGATCTCAGCAGTTAATAAACTGACAATGCGCGCGGTACCCCAACAGAAGCCACGCAGGAATCGGAAGAATNNNNNNNNNNNNNNNNNNNNNNNNGCGCCACAAAACAACACAAATCAAAAGAAGCAGCCGCCTAAAAAGAAACCAGCTCAAAAGAAAAAGAAGCCGGGCCGCAGAGAGAGGATGTGCATGAAAATCGAAAATGATTGTATTTTTGAAGTCAAGTATGAAGGTAAGGTAACAGGTTACGCGTGCTTGGTGGGGGACAAAGTAATGAAACCAGCACACGTAAAGGGGACCATCGATAACGCGGACCTGGCCAAACTGGCCTTTAAGCGGTCATCTAAGTATGACCTTGAATGCGCGCAGATACCCGTGNNNNTGAAGTCCGACGCTTCGAAGTTCACCCATGAGAAACCAGAGGGGTACTACAACTGGCACCACGGAGCAGTACAGTACTCAGGAGGCCGGTTCACCATCCCCACAGGTGCTGGCAAACCAGGGGACAGCGGCAGACCGATCTTCGACAACAAGGGACGCGTGGTGGCCATAGTCTTAGGAGGAGCTAATGAAGGAGCCCGTACAGCCCTCTCGGTGGTGACCTGGAATAAAGACATTGTCACTAAAATCACCCCCGAGGGGGCCGAAGAGTGGAGTCTTGCCATCCCAGTCATGTGCCTGCTGGCAAATACCACGTTCCCCTGCTCCCAGCCCCCTTGCACTCCCTGCTGCTATGAAAGGGAACCAGAGGAAACCCTACGCATGCTTGAGGACAACGTCATGAGACCTGGGTACTATCAGCTGCTACAAGCATCCTTAACATGTTCTCCCCACCGTCAGCGACGCAGTACCAAGGACAACTTCAATGTCTATAAAGCCACAAGACCGTACTTAGCTCACTGTCCCGACTGTGGAGAAGGGCACTCGTGCCATAGTCCCGTAGCATTAGAACGCATCAGAAATGAAGCGACAGACGGGACGCTGAAAATCCAGGTCTCCTTGCAAATCGGAATAAAGACGGATGATAGCCACGATTGGACCAAGCTGCGTTACATGGACAACCACACGCCAGCGGACGCAGAGAGGGCGGGGCTATTTGTAAGAACATCAGCACCGTGCACGATTACTGGAACAATGGGACACTTCATCCTGACCCGATGTCCGAAAGGGGAAACTCTGACGGTGGGATTCACTGACAGTAGGAAGATCAGTCACTCATGTACGCACCCATTTCACCACGACCCTCCTGTGATAGGCCGGGAGAAATTCCATTCCCGACCGCAGCACGGTAAAGAGCTGCCTTGCAGCACGTACGTGCAGAGCACCGCCGCAACTACCGAGGAGATAGAGGTACACATGCCCCCAGACACCCCTGATCGCACACTGATGTCACAACAGTCCGGCAACGTAAAGATCACAGTTAATGGCCAGACGGTGCGGTACAAGTGTAATTGCGGTGGCTCAAATGAAGGACTAATAACTACAGACAAAGTGATTAATAACTGCAAAGTTGATCAATGTCATGCCGCGGTCACCAATCACAAAAAGTGGCAGTACAACTCCCCTCTGGTCCCGCGTAATGCTGAACTTGGGGACCGAAAAGGAAAAATCCACATCCCGTTTCCGCTGGCAAATGTAACATGCAGGGTGCCTAAAGCAAGGAACCCCACCGTGACGTACGGGAAAAACCAAGTCATCATGCTACTGTATCCCGACCACCCAACACTCCTGTCCTACCGGAACATGGGAGAAGAACCAAACTACCAAGAAGAGTGGGTGACGCATAAGAAGGAAGTCGTGCTAACCGTGCCGACTGAAGGGCTCGAGGTCACGTGGGGTAACAACGAGCCGTATAAGTATTGGCCGCAGTTATCTACAAACGGTACAGCCCATGGCCACCCGCATGAGATAATTCTGTATTATTATGAGCTGTACCCTACTATGACTGTAGTAGTTGTGTCAGTGGCCTCGTTCGTACTCCTGTCGATGGTGGGTGTGGCAGTGGGGATGTGCATGTGTGCACGACGCAGATGCATCACACCGTACGAACTGACACCAGGAGCTACCGTCCCTTTCCTGCTTAGCCTAATATGCTGCATCAGAACAGCTAAAGCGGCCACATACCAAGAGGCTGCGGTATACCTGTGGAATGAACAGCAACCTTTGTTTTGGCTACAAGCCCTTATTCCGCTGGCAGCCCTGATTGTCCTATGCAACTGTCTGAGACTCTTACCATGCTGCTGTAAAACGTTGGCTTTTTTAGCCGTAATGAGCGTCGGTGCCCACACTGTGAGCGCGTACGAACACGTAACAGTGATCCCGAACACGGTGGGAGTACCGTATAAGACTCTAGTCAATAGACCGGGCTACAGTCCCATGGTATTGGAGATGGAACTACTGTCAGTCACTTTGGAGCCAACGCTATCGCTTGATTACATCACGTGCGAGTACAAAACCGTTATCCCGTCTCCGTACGTGAAATGCTGCGGTACAGCAGAGTGCAAGGACAAAAACCTACCTGACTACAGCTGTAAGGTCTTCACCGGCGTCTACCCATTTATGTGGGGCGGAGCCTACTGCTTCTGCGACGCTGAAAACACGCAATTGAGCGAAGCACACGTGGAGAAGTCCGAATCATGCAAAACAGAATTTGCATCAGCATACAGGGCTCATACCGCATCCGCATCAGCTAAGCTCCGCGTCCTTTACCAAGGAAATAACATCACTGTAACTGCCTATGCTAACGGCGACCATGCCGTCACAGTTAAGGACGCCAAATTTATTGTGGGGCCAATGTCTTCAGCCTGGACACCTTTCGACAACAAAATTGTGGTGTACAAAGGTGACGTCTATAACATGGACTACCCGCCCTTTGGCGCAGGAAGACCAGGACAATTTGGCGATATCCAAAGTCGCACACCTGAGAGTACAGACGTCTATGCTAATACACAACTGGTACTGCAGAGACCGGCTGCGGGTACGGTACATGTGCCATACTCTCAGGCACCATCTGGCTTTAAGTATTGGCTAAAAGAACGAGGGGCGTCGCTGCAGCACACAGCACCATTTGGCTGCCAAATAGCAACAAACCCGGTAAGAGCGATGAATTGCGCCGTAGGGAACATGCCCATCTCCATCGACATACCGGATGCGGCCTTCATTAGGGTCGTCGACGCGCCCTCTTTAACGGACATGTCGTGCGAGGTACCAACCTGCACCCATTCCTCAGATTTCGGGGGCGTCGCCATTATTAAATATGCAGCCAGCAAGAAAGGCAAGTGTGCGGTGCATTCGATGACCAACGCCGTCACAATTCGGGAAGCTGAGATAGAAGTTGAAGGGAATTCTCAGCTGCAAATCTCTTTCTCGACGGCCTTGGCCAGCGCCGAATTCCGCGTACAAGTCTGTTCTACACAAGTACACTGTGTAGCCGAGTGCCACCCTCCGAAGGACCACATAGTCAATTACCCGGCGTCACATACCACCCTCGGGGTCCAGGACATTTCCGCTACGGCGCTGTCATGGGTGCAGAAGATCACGGGAGGCGTGGGACTGGTTGTCGCTGTTGCAGCACTGATCCTAATCGTGGTGCTATGCGTGTCGTTCAGCAGGCACTAA
		</sequence>
		<sequence>
			<taxon idref="143|Brazil|RJ|Duque-de-Caxias|2018-04-30"/>
			ATGGATCCTGTGTACGTGGACATAGACGCTGACAGCGCCTTTTTGAAGGCCCTGCAACGTGCGTACCCCATGTTTGAGGTGGAACCCAGGCAGGTCACACCGAATGACCATGCTAATGCTAGAGCGTTCTCGCATCNNNNNNNNNNNNNNNNNNNNNNNNNNNNNNNNNNNNNNNNNNNNNNNNNNNNNNNNNNNNNNNNNNNNNNNNNNNNNNNNNNGTCGGACAGGAAGTACCACTGCGTCTGCCCGATGCGCAGCGCAGAAGATCCCGAGAGACTCGCCAATTATGCGAGAAAGCTAGCATCTGCTGCAGGAAAAGTCCTGGACAGAAACATCTCTGGAAAGATCGGGGACTTACAAGCAGTAATGGCCGTGCCAGACACGGAGACGCCAACATTCTGCTTGCACACAGATGTCTCATGTAGACAGAGAGCAGACGTCGCGATATACCAAGACGTCTATGCTGTACACGCACCCACGTCGCTATACCACCAGGCGATTAAAGGGGTCCGAGTGGCGTACTGGGTAGGGTTCGACACAACCCCGTTCATGTACAATGCCATGGCGGGTGCCTACCCCTCATATTCGACAAACTGGGCAGACGAGCAGGTACTGAAGGCTAAGAACATAGGATTATGTTCAACAGACCTGACGGAAGGTAGACGAGGTAAATTGTCTATTATGAGAGGGAAGAAGCTAAAACCGTGTGACCGTGTGCTGTTCTCAGTAGGGTCAACGCTCTACCCGGAAAGCCGCAAGCTACTTAAGAGCTGGCACTTACCATCGGTGTTCCATCTAAAGGGCAAACTCAGCTTCACATGCCGCTGTGATACAGTGGTTTCGTGCGAGGGCTACGTCGTTAAGAGAATAACGATGAGCCCAGGCCTTTATGGAAAAACCACAGGGTATGCGGTAACCCACCACGCAGACGGATTCTTGATGTGCAAGACTACCGACACGGTTGACGGCGAAAGAGTGTCATTCTCGGTGTGCACATACGTGCCGGCGACCATTTGTGATCAAATGACCGGCATCCTTGCTACAGAAGTCACGCCGGAGGATGCACAGAAGCTGTTGGTGGGGCTGAACCAGAGAATAGTGGTTAACGGCAGAACGCAACGGAATACGAACACCATGAAAAACTATCTGCTTCCCGTGGTCGCCCAAGCCTTCAGTAAGTGGGCAAAGGAGTGCCGGAAAGACATGGAAGATGAAAAACTCCTGGGGGTCAGAGAAAGAACACTGACCTGCTGCTGTCTATGGGCATTCAAGAAGCAGAAAACACACACGGTCTACAAGAGGCCTGATACCCAGTCAATTCAGAAGGTTCAGGCCGAGTTTGACAGCTTTGTGGTACCGAGCCTGTGGTCGTCCGGGTTGTCAATCCCCTTGAGGACTAGAATCAAATGGTTGTTAAGCAAGGTGCCAAAAACCGACCTGATCCCATATAGCGGGGACGCCCAAGAAGCCCGGGACGCAGAAAAAGAAGCAGAGGAAGAACGAGAAGCAGAACTAACTCGTGAAGCCCTACCACCTCTACAGGCAGCACAGGAAGATGTTCAGGTCGAAATCGACGTGGAACAGCTTGAGGGCAGAGCGGGTGCAGGAATAATAGAGACTCCTAGAGGAGCTATCAAAGTTACTGCCCAACCAACAGACCACGTCGTGGGAGAGTACCTGGTACTTTCCCCGCAGACCGTACTACGGAGCCAGAAGCTCAGCCTAATTCACGCTTTGGCGGAGCAAGTGAAGACGTGCACGCACAGCGGACGAGCAGGGAGGTACGCGGTCGAAGCGTACGACGGCCGAGTCCTAGTGCCCTCAGGCTATGCAATCTCGCCTGAAGACTTCCAGAGTCTAAGCGAAAGCGCAACGATGGTGTATAACGAAAGAGAGTTCGTAAACAGAAAGCTACACCACATTGCGATGCACGGACCAGCCCTGAACACCGACGAAGAGTCGTATGAGCTGGTGAGGGCAGAGAGGACAGAACACGAGTACGTCTACGATGTGGACCAGAGAAGATGCTGTAAGAAGGAAGAAGCTGCAGGACTGGTACTGGTGGGCGACTTGACTAATCCGCCCTACCACGAATTCGCATATGAAGGGCTAAAAATCCGCCCTGCCTGCCCATACAAAATTGCAGTCATAGGAGTCTTCGGAGTACCAGGATCCGGCAAGTCAGCTATTATCAAGAACCTAGTTACCAGGCAAGACCTGGTGACTAGCGGAAAGAAAGAAAACTGCCAAGAAATCACCACCGACGTGATGAGACAGAGAGGTCTAGAGATATCTGCACGTACGGTTGACTCGCTGCTCTTGAATGGATGCAACAGGCCAGTCGACGTGTTGTACGTAGACGAGGCGTTTGCGTGCCACTCTGGAACGTTACTTGCTTTGATCGCCTTGGTTAGACCAAGGCAGAAAGTTGTACTCTGTGGTGACCCGAAGCAGTGCGGCTTCTTCAATATGATGCAGATGAAAGTCAACTATAATCACAACATCTGCACCCAAGTGTACCACAAAAGTATCTCCAGGCGGTGTACACTGCCTGTGACCGCCATTGTGTCATCGTTGCATTACGAAGGCAAAATGCGCACTACGAATGAGTACAACAAGCCGATTGTAGTGGACACTACAGGCTCAACAAAACCTGACGCTGGAGATCTCGTGTTAACGTGCTTCAGAGGGTGGGTTAAACAACTGCAAATTGACTATCGTGGATACGAGGTCATGACAGCAGCCGCATCCCAAGGGTTAACCNNNNNNNNNNNNNNNNNNNNNNNNNNNNNNNNNNNNNNNNNNNNNNNNNNNNNNNNNNNNNNNNNNNNNNTCAACGTACTCCTAACACGTACGGAAGGTAAACTGGTATGGAAGACACTTTCCGGTGACCCGTGGATAAAGACGCTGCAGAACCCACCGAAAGGAAACTTCAAAGCAACTATCAAGGAGTGGGAGGTGGAGCATGCATCAATAATGGCGGGCATCTGCAGTCACCAAATGACCTTTGATACATTCCAAAACAAAGCCAATGTTTGTTGGGCTAAGAGCTTGGTCCCTATCCTCGAAACAGCGGGGATAAAACTAAATGATAGGCAGTGGTCCCAGATAATTCAAGCCTTCAAAGAAGATAAAGCATACTCACCTGAAGTAGCCCTGAATGAAATATGCACGCGCATGTATGGGGTGGATTTAGACAGTGGGCTATTTTCTAAACCATTGGTGTCTGTGTATTACTCGGATAACCACTGGGATAATAGGCCTGGAGGGAAGATGTTCGGATTCAACCCCGAGGCAGCATCCATTCTAGAAAGAAAGTATCCATTCACAAAAGGGAAGTGGAACATCAACAAGCAGATCTGTGTGACCACCAGGAGGATAGAAGACTTTAACCCTACCACCAATATTATACCGGCCAATAGGAGACTACCACACTCATTAGTGGCCGAACACCGCCCAGTAAAAGGGGAAAGAATGGAATGGCTGGTTAATAAGATAAACGGCCACCACGTGCTCCTGGTCAGTGGCTATAATCTTGTACTGCCTACTAAGAGAGTCACTTGGGTAGCGCCACTAGGTGTCCGCGGAGCGGACTACACATACAACCTAGAGTTGGGTCTGCCAGCAACGCTTGGCAGGTATGACCTAGTGGTCATAAACATCCACACACCTTTTCGCATACACCATTACCAACAGTGCGTAGACCACGCAATGAAACTGCAAATGCTCGGGGGTGACTCATTGAGACTGCTCAAACCGGGTGGCTCTCTATTGATCAGAGCATATGGTTACGCAGATAGAACCAGTGAACGAGTCATCTGCGTGTTGGGACGCAAGTTCAGATCGTCTAGAGCGTTGAAACCACCATGTGTCACCAGCAACACTGAGATGTTTTTCCTATTCAGCAACTTTGACAATGGCAGAAGGAATTTCACAACTCATGTCATGAATAATCAACTGAATGCAGCCTTTGTAGGACAGGCCACCCGAGCAGGATGTGCACCGTCGTACCGGGTAAAACGCATGGACATCGCGAAGAACGATGAAGAGTGCGTAGTTAACGCCGCTAACCCTCGCGGGTTACCGGGTGACGGTGTTTGCAAGGCAGTATACAAAAAATGGCCGGAGTCCTTTAAGAATAGTGCAACACCAGTGGGAACCGCAAAAACAGTCATGTGCGGTACGTATCCAGTAATCCACGCCGTTGGACCGAATTTCTCTAATTATTTGGAATCTGAAGGGGACCGGGAATTGGCAGCTGCCTATCGAGAAGTCGCAAAGGAAGTAACTAGACTGGGAGTAAATAGTGTAGCTATACCTCTCCTCTCCACAGGTGTATACTCAGGANNNNNNNNNAGGCTGACCCAGTCACTGAACCACCTCTTCACAGCCATGGACTCGACGGATGCAGACGTGGTCATCTACTGTCGCGACAAAGAATGGGAGAAGAAAATATCCGAGGCCATACAGATGCGGACTCAAGTGGAGTTGCTGGATGAGCACATCTCCATAGACTGCGATATTGTTCGCGTGCACCCTGACAGCAGCTTGGCAGGCAGAAAAGGATACAGCACCACGGAAGGCGCACTGTACTCATATCTAGAAGGGACTCGTTTTCACCAGACGGCAGTGGACATGGCAGAGATATATACTATGTGGCCAAAGCAAACAGAGGCCAACGAGCAAGTCTGCCTATATGCCCTGGGGGAAAGTATTGAATCGATCAGGCAGAAATGCCCGGTGGATGATGCAGATGCATCGTCTCCTCCAAAAACCGTCCCGTGCCTTTGCCGTTACGCCATGACTCCGGAACGCGTCACCAGACTTCGCATGAACCACGTCACAAGTATAATTGTGTGTTCCTCGTTTCCCCTTCCAAAGTACAAAATAGAAGGAGTGCAAAAAGTCAAATGCTCTAAGGTAATGCTATTTGACCACAACGTGCCATCACGCGTAAGTCCAAGGGAATATAGATCTTCCCCGGAGGCTGCACAGGAAGCGAGTNNNNNNNNNNNNNNNNNNNNNNNNNNNNNNNNNNNNNNNNNNNNNNNNNNNNNNNNNNNNNNNNNNNNNNNNNNNNNNNNNNNNNNNNNNNNNNNNNNNNNNNNNNNNNNNNNNNNNNNNNNNNNNNNNNNNNNNNNNNNNNNNNNNNNNNNNNNNNNNNNNNNNNNNNNNNNNNNNNNNNNNNNNNNNNNNNNNNNNNNNNNNNNNNNNNNNNNNNNNNNNNNNNNNGTGACATGCGACGAGAGAGAAGGGAACATAACACCCATGGCTAGCGTCCGATTCTTTAGGGCAGAGCTGCATCCGGTCGTACAAGAAACAGCGGAGACACGTGACACAGCAATGTCTCTTCAGGCACCGCCGAGTACCACCACGGAACTGAATCATCCGCCGATCTCCTTCGGAGCACCAAGCGAGACGTTCCCCATCACATTTGGGGACTTCAACGAAGGAGAAATCGAAAGCTTGTCTTCTGAGCTGCTAACTTTCGGAGACTTCCTACCCGGAGAAGTGGATGACTTGACAGATAGCGACTGGTCCACGTGCTCAGACACGGACGACGAGTTATGACTAGACAGGGCAGGTGGGTATATATTCTCGTCGGACACCGGTCCAGGTCATTTACAACAGAAGTCAGTACGCCAGTCAGTGCTGCCGGTGAACACCCTGGAGGAAGTCCACGAGGAGAAGTGTTACCCACCTAAGTTGGATGAAGTAAAGGAGCAACTATTACTTAAGAAACTCCAGGAGAGTGCATCCATGGCCAACAGAAGCAGGTACCAGTCGCGCAAAGTAGAAAACATGAAAGCAACAATCATCCAGAGACTAAAGAGAGGCTGTAGACTATACTTAATGTCAGAGACCTCAAAAGTCCCTACTTACCGGACCACATATCCGGCGCCTGTGTACTCGCCTCCGGTCAACGTCCGACTGTCCAACCCCGAGTCCGCAGTGGCAGCATGCAATGAGTTCCTAGCTAGAAACTATCCAACTGTCTCATCATACCAAATTACCGACGAGTATGATGCATATTTAGACATGGTGGACGGGTCGGAGAGTTGCCTGGATCGAGCGACATTCAATCCGTCAAAACTTAGGAGCTACCCGAAACAGCACGCTTACCATGCGCCCTCCATCAGAAGCGCTGTACCGTCCCCATTCCAGAACACACTACAGAATGTACTGGCAGCAGCCACGAAAAGAAACTGCAACGTCACACAGATGAGGGAATTACCCACTTTGGACTCAGCAGTATTCAACGTGGAGTGTTTTAAAAAATTCGCATGCAACCAAGAATACTGGGAAGAATTTGCTGCCAGCCCTATTAGGATAACAACTGAGAATTTAACAACCTATGTTACTAAACTAAAAGGGCCAAAAGCAGCAGCGCTATTTGCAAAAACCCACAATCTGCTGCCACTGCAGGAAGTACCAATGGATAGGTTCACAGTAGATATGAAAAGGGACGTGAAGGTGACTCCTGGTACAAAGCACACAGAGGAAAGACCTAAGGTGCAGGTTATACAGGCGGCTGAACCCTTGGCGACAGCATACCTATGTGGGATTCACAGAGAGCTGGTTAGGAGGCTGAACGCCGTCCTCCTACCCAATGTACATACACTATTTGATATGTCTGCCGAGGATTTCGATGCCATCATAGCCGCACACTTTAAGCCAGGAGACACTGTTTTAGAAACGGACATAGCCTCCTTTGACAAGAGCCAAGATGATTCACTTGCGCTTACTGCCTTGATGTTGTTAGAAGATTTAGGGGTGGATCACTCCCTGTTGGACTTGATAGAGGCCGCTTTTGGAGAGATTTCCAGCTGTCATCTACCGACAGGTACGCGCTTCAAGTTCGGCGCCATGATGAAATCTGGTATGTTCCTAACTCTGTTCGTCAACACATTGCTAAACATCACCATCGCTAGCCGCGTGCTGGAAGATCGTCTGACAAAATCCGCGTGCGCGGCCTTCATCGGCGACGACAACATAATACATGGAGTCGTCTCCGATGAATTGATGGCAGACAGATGCGCCACTTGGATGAACATGGAAGTGAAGATCATAGATGCAGTTGTATCCTTGAAAGCCCCTTACTTTTGTGGAGGGTTTATACTGCACGATACTGTGACGGGAACAGCCTGCAGAGTGGCAGACCCGCTAAAAAGGCTATTCAAACTGGGCAAACCGCTAGCGGCAGGTGACGAACAAGATGAAGATAGAAGACGAGCGCTGGCTGACGAAGTGATCAGATGGCAACGAACAGGGCTAATTGATGAGTTGGAGAAAGCGGTATACTCTAGGTATGAAGTGCAGGGTATATCAGTTGTGGTAATGTCCATGGCCACCTTTGCAAGCTCCAGATCTAACTTCGAGAAGCTCAGAGGACCCGTCATAACTTTGTACGGCGGTCCTAAATAGNNNNNNNNNNNNNNNNNNNNNNNNNNNNNNNNNNNNNNNNNNNNNNNNNNNNNNNNNNNNNNNNNNNNNNNNNNNNNNNNNNNNNNNNNNNNNNNNNNNNNNNNNNNNNNNNNNNNNNNNNNNNNNNNNNNNNNNNNNNNNNNNNNNNNNNNNNNNNNNNNNNNNNNNNNNNNNNNNNNNNNNNNNNNNNNNNNNNNNNNNNNNNNNNNNNNNNNNNNNNNNNNNNNGCCACAAAACAACACAAACCAAAAGAAGCAGCCGCCTAAAAAGAAACCAGCTCAAAAGAAAAAGAAGCCGGGCCGCAGAGAGAGGATGTGCATGAAAATCGAAAATGATTGTATTTTTGAAGTCAAGTATGAAGGTAAGGTAACAGGTTACGCGTGCTTGGTGGGGGACAAAGTAATGAAACCAGCACACGTAAAGGGGACCATCGATAACGCGGACCTGGCCAAACTGGCCTTTAAGCGGTCATCTAAGTATGACCTTGAATGCGCGCAGATACCCGTGCACATGAAGTCCGACGCTTCGAAGTTCACCCATGAGAAACCAGAGGGGTACTACAACTGGCACCACGGAGCAGTACAGTACTCAGGAGGCCGGTTCACCATCCCCACAGGTGCTGGCAAACCAGGGGACAGCGGCAGACCGATCTTCGACAACAAGGGACGCGTGGTGGCCATAGTCTTAGGAGGAGCTAATGAAGGAGCCCGTACAGCCCTCTCGGTGGTGACCTGGAATAAAGACATTGTCACTAAAATCACCCCCGAGGGGGCCGAAGAGTGGAGTCTTGCCATCCCAGTCATGTGCCTGCTGGCAAATACCACGTTCCCCTGCTCCCAGCCCCCTTGCACTCCCTGCTGCTATGAAAGGGAACCAGAGGAAACCCTACGCATGCTTGAGGACAACGTCATGAGACCTGGGTACTATCAGCTGCTACAAGCATCCTTAACATGTTCTCCCCACCGTCAGCGACGCAGTACCAAGGACAACTTCAATGTCTATAAAGCCACAAGACCGTACTTAGCTCACTGTCCCGACTGTGGAGAAGGGCACTCGTGCCATAGTCCCGTAGCATTAGAACGCATCAGAAATGAAGCGACAGACGGGACGCTGAAAATCCAGGTCTCCTTGCAAATCGGAATAAAGACGGATGATAGCCACGATTGGACCAAGCTGCGTTACATGGACAACCACACGCCAGCGGACGCAGAGAGGGCGGGGCTATTTGTAAGAACATCAGCACCGTGCACGATTACTGGAACAATGGGACACTTCATCCTGACCCGATGTCCGAAAGGGGAAACTCTGACGGTGGGATTCACTGACAGTAGGAAGATCAGTCACTCATGTACGCACCCATTTCACCACGACCCTCCTGTGATAGGCCGGGAGAAATTCCATTCCCGACCGCAGCACGGTAAAGAGCTGCCTTGCAGCACGTACGTGCAGAGCACCGCCGCAACTACCGAGGAGATAGAGGTACACATGCCCCCAGACACCCCTGATCGCACACTGATGTCACAACAGTCCGGCAACGTAAAGATCACAGTTAATGGCCAGACGGTGCGGTACAAGTGTAATTGCGGTGGCTCAAATGAAGGACTAATAACTACAGACAAAGTGATTAATAACTGCAAAGTTGATCAATGTCATGCCGCGGTCACCAATCACAAAAAGTGGCAGTACAACTCCCCTCTGGTCCCGCGTAATGCTGAACTTGGGGACCGAAAAGGAAAAATCCACATCCCGTTTCCGCTGGCAAATGTAACATGCAGGGTGCCTAAAGCAAGGAACCCCACCGTGACGTACGGGAAAAACCAAGTCATCATGCTACTGTATCCCGACCACCCAACACTCCTGTCCTACCGGAACATGGGAGAAGAACCAAACTACCAAGAAGAGTGGGTGACGCATAAGAAGGAAGTCGTGCTAACCGTGCCGACTGAAGGGCTCGAGGTCACGTGGGGTAACAACGAGCCGTATAAGTATTGGCCGCAGTTATCTACAAACGGTACAGCCCATGGCCACCCGCATGAGATAATTCTGTATTATTATGAGCTGTACCCTACTATGACTGTAGTAGTTGTGTCAGTGGCCTCGTTCGTACTCCTGTCGATGGTGGGTGTGGCAGTGGGGATGTGCATGTGTGCACGACGCAGATGCATCACACCGTACGAACTGACACCAGGAGCTACCATCCCTTTCCTGCTTAGCCTAATATGCTGCATCAGAACAGCTAAAGCGGCCACATACCAAGAGGCTGCAGTATACCTGTGGAATGAACAGCAACCTTTGTTTTGGCTACAAGCCCTTATTCCGCTGGCAGCCCTGATTGTCCTATGCAACTGTCTGAGACTCTTACCATGCTGCTGTAAAACGTTGGCTTTTTTAGCCGTAATGAGCGTCGGTGCCCACACTGTGAGCGCGTACGAACACGTAACAGTGATCCCGAACACGGTGGGAGTACCGTATAAGACTCTAGTCAATAGACCGGGCTACAGTCCCATGGTATTGGAGATGGAACTACTGTCAGTCACTTTGGAGCCAACGCTATCGCTTGATTACATCACGTGCGAGTACAAAACCGTTATCCCGTCTCCGTACGTGAAATGCTGCGGTACAGCAGAGTGCAAGGACAAAAACCTACCTGACTACAGCTGTAAGGTCTTCACCGGCGTCTACCCATTTATGTGGGGCGGAGCCTACTGCTTCTGCGACGCTGAAAACACGCAATTGAGCGAAGCACACGTGGAGAAGTCCGAATCATGCAAAACAGAATTTGCATCAGCATACAGGGCTCATACCGCATCCGCATCAGCTAAGCTCCGCGTCCTTTACCAAGGAAATAACATCACTGTAACTGCCTATGCTAACGGCGACCATGCCGTCACAGTTAAGGACGCCAAATTCATTGTGGGGCCAATGTCTTCAGCCTGGACACCTTTCGACAACAAAATTGTGGTGTACAAAGGTGACGTCTATAACATGGACTACCCGCCCTTTGGCGCAGGAAGACCAGGACAATTTGGCGATATCCAAAGTCGCACACCTGAGAGTACAGACGTCTATGCTAATACACAACTGGTACTGCAGAGACCGGCTGCGGGTACGGTACACGTGCCATACTCTCAGGCACCATCTGGCTTTAAGTATTGGCTAAAAGAACGAGGGGCGTCGCTGCAGCACACAGCACCATTTGGCTGCCAAATAGCAACAAACCCGGTAAGAGCGATGAATTGCGCCGTAGGGAACATGCCCATCTCCATCGACATACCGGATGCGGCCTTCATTAGGGTCGTCGACGCGCCCTCTTTAACGGACATGTCGTGCGAGGTACCAACCTGCACCCATTCCTNNNATTTCGGGGGCGTCGCCATTATTAAATATGCAGCCAGCAAGAAAGGCAAGTGTGCGGTGCATTCGATGACCAACGCCGTCACAATTCGGGAAGCTGAGATAGAAGTTGAAGGGAATTCTCAGCTGCAAATCTCTTTCTCGACGGCCTTGGCCAGCGCCGAATTCCGCGTACAAGTCTGTTCTACACAAGTACACTGTGTAGCCGAGTGCCACCCTCCGAAGGANNNNNNNNNNNNNNNNNNNNNNNNNNNNNNNNNNNNNNNNNNNNNNNNNNNNNNNNNNNNNNNNNNNNNNNNNNNNNNNNNNNNNNNNNNNNNNNNNNNNNNNNNNNNNNNTGTTGCAGCACTGATTCTAATCGTGGTGCTATGCGTGTCGTTCAGCAGGCACTAA
		</sequence>
		<sequence>
			<taxon idref="149|Brazil|RJ|Duque-de-Caxias|2018-04-30"/>
			ATGGATCCTGTGTACGTGGACATAGACGCTGACAGCGCCTTTTTGAAGGCCCTGCAACGTGCGTACCCCATGTTTGAGGTGGAACCCAGGCAGGTCACACCGAATGACCATGCTAATGCTAGAGCGTTCTCGCATCTAGCTATAAAACTANNNNNNNNNNNNNNNNNNNNNNNNNNNNNNNNNNNNNNNNNNNNNNNNNNNNNNNNNNNNNNNNNNNNGTCGGACAGGAAGTACCACTGCGTCTGCCCGATGCGCAGCGCAGAAGATCCCGAGAGACTCGCCAATTATGCGAGAAAGCTAGCATCTGCTGCAGGAAAAGTCCTGGACAGAAACATCTCTGGAAAGATCGGGGACTTACAAGCAGTAATGGCCGTGCCAGACACGGAGACGCCAACATTCTGCTTGCACACAGATGTCTCATGTAGACAGAGAGCAGACGTCGCGATATACCAAGACGTCTATGCTGTACACGCACCCACGTCGCTATACCACCAGGCGATTAAAGGGGTCCGAGTGGCGTACTGGGTAGGGTTCGACACAACCCCGTTCATGTACAATGCCATGGCGGGTGCCTACCCCTCATATTCGACAAACTGGGCAGACGAGCAGGTACTGAAGGCTAAGAACATAGGATTATGTTCAACAGACCTGACGGAAGGTAGACGAGGTAAATTGTCTATTATGAGAGGGAAGAAGCTAAAACCGTGTGACCGTGTGCTGTTCTCAGTAGGGTCAACGCTCTACCCGGAAAGCCGCAAGCTACTTAAGAGCTGGCACCTACCATCGGTGTTCCATCTAAAGGGCAAACTCAGCTTCACATGCCGCTGTGATACAGTGGTTTCGTGCGAGGGCTACGTCGTTAAGAGAATAACGATGAGCCCAGGCCTTTATGGAAAAACCACAGGGTATGCGGTAACCCACCACGCAGACGGATTCTTGATGTGCAAGACTACCGACACGGTTGACGGCGAAAGAGTGTCATTCTCNNNNTGCACATACGTGCCGGCGACCATTTGTGATCAAATGACCGGCATCCTTGCTACAGAAGTCACGCCGGAGGATGCACAGAAGCTGTTGGTGGGGCTGAACCAGAGAATAGTGGTTAACGGCAGAACGCAACGGAATACGAACACCATGAAAAACTATCTGCTTCCCGTGGTCGCCCAAGCCTTCAGTAAGTGGGCAAAGGAGTGCCGGAAAGACATGGAAGATGAAAAACTCCTGGGGGTCAGAGAAAGAACACTGACCTGCTGCTGTCTATGGGCATTCAAGAAGCNNNNNNNNNNNNNNNNNNNNNNNNNNNNNNNNACCCAGTCAATTCAGAAGGTTCAGGCCGAGTTTGACAGCTTTGTGGTACCGAGCCTGTGGTCGTCCGGGTTGTCAATCCCCTTGAGGACTAGAATCAAATGGTTGTTAAGCAAGGTGCCAAAAACCGACCTGATCCCATATAGCGGGGACGCCCAAGAAGCCCGGGACGCAGAAAAAGAAGCAGAGGAAGAACGAGAAGCAGAACTGACTCGTGAAGCCCTACCACCTCTACAGGCAGCACAGGAAGATGTTCAGGTCGAAATCGACGTGGAACAGCTTGAGGACAGAGCGGGTGCAGGAATAATAGAGACTCCTAGAGGAGCTATCAAAGTTACTGCCCAACCAACAGACCACGTCGTGGGAGAGTACCTGGTACTTTCCCCGCAGACCGTACTACGGAGCCAGAAGCTCAGCCTAATTCACGCTTTGGCGGAGCAAGTGAAGACGTGCACGCACAGCGGACGAGCAGGGAGGTACGCGGTCGAAGCGTACGACGGCCGAGTCCTAGTGCCCTCAGGCTATGCAATCTCGCCTGAAGACTTCCAGAGTCTAAGCGAAAGCGCAACGATGGTGTATAACGAAAGAGAGTTCGTAAACAGAAAGCTACACCACATTGCGATGCACGGACCAGCCCTGAACACCGACGAAGAGTCGTATGAGCTGGTGAGGGCAGAGAGGACAGAACACGAGTACGTCTACGATGTGGACCAGAGAAGATGCTGTAAGAAGGAAGAAGCTGCAGGACTGGTACTGGTGGGCGACTTGACTAATCCGCCCTACCACGAATTCGCATATGAAGGGCTAAAAATCCGCCCTGCCTGCCCATACAAAATTGCAGTCATAGGAGTCTTCGGAGTACCAGGATCCGGCAAGTCAGCTATTATCAAGAACCTAGTTACCAGGCAAGACCTGGTGACTAGCGGAAAGAAAGAAAACTGCCAAGAAATCACCACCGACGTGATGAGACAGAGAGGTCTAGAGATATCTGCACGTACGGTTGACTCGCTGCTCTTGAATGGATGCAACAGGCCAGTCGACGTGTTGTACGTAGACGAGGCGTTTGCGTGCCACTCTGGAACGTTACTTGCTTTGATCGCCTTGGTTAGACCAAGGCAGAAAGTTGTACTCTGTGGTGACCCGAAGCAGTGCGGCTTCTTCAATATGATGCAGATGAAAGTCAACTATAATCACAACATCTGCACCCAAGTGTACCANNNNNNNNNNNNNNNNNNNNNNNNNNNNNNNNNNNNNNNNNNNNNNNNNNNNNNNNNNNNNNNNNNNNNNATGCGCACTACGAATGAGTACAACAAGCCGATTGTAGTGGACACTACAGGCTCAACAAAACCTGACCCTGGAGATCTCGNNNNNNNNNNNNNNNNNNNNNNNNNNNNNNNNNNNNNNNNNNNNNNNNNNNNNNNNNNNNNNNNNNNNNNNNNNNNNNNNNNNNNNNNNNNNNNNNNNNNNNNNNNNNNNNNNNNNNNNNNNNNNNNNNNNNNNNNNNNNNNNNNNNNNNNNNNNNNNNNNNNNNNNNNNNNCCTAACACGTACGGAAGGTAAACTGGTATGGAAGACACTTTCCGGTGACCCGTGGATAAAGACGCTGCAGAACCCACCGAAAGGAAACTTCAAAGCAACTATCAAGGAGTGGGAGATGGAGCATGCATCAATAATGGCGGGCATCTGCAGTCACCAAATGACCTTTGATACATTCCAAAACAAAGCCAATGTTTGTTGGGNNNNNNNNNNNNNNNNNNNNNNNNNNNNNNNNNNNNNAAAACTAAATGATAGGCAGTGGTCCCAGATAATTCAAGCCTTCAAAGAAGATAAAGCATACTCACCTGAAGTAGCCCTGAATGAAATATGCACGCGCATGTATGGGGTGGATTTAGACAGTGGGCTATTTTCTAAACCATTGGTGTCTGTGTATTACTCGGATAACCACTGGGATAATAGGCCTGGAGGGAAGATGTTCGGATTCAACCCCGAGGCAGCATCCATTCTAGAAAGAAAGTATCCATTCACAAAAGGGAAGTGGAACATCAACAAGCAGATCTGTGTGACCACCAGGAGGATAGAAGACTTTAACCCTACCACCAATATTATACCGGCCAATAGGAGACTACCACACTCATTAGTGGCCGAACACCGCCCAGTAAAAGGGGAAAGAATGGAATGGCTGGTTAATAAGATAAACGGCCACCACGTGCTCCTGGTCAGTGGCTATAATCTTGTACTGCCTACTAAGAGAGTCACTTGGGTAGCGCCACTAGGTGTCCGCGGAGCGGACTACACATACAACCTAGAGTTGGGTCTGCCAGCAACGCTTGGCAGGTATGACCTAGTGGTCATAAACATCCACACACCTTTTCGCATACACCATTACCAACAGTGCGTAGACCACGCAATGAAACTGCAAATGCTCGGGGGTGACTCATTGAGACTGCTCAAACCGGGTGGCTCTCTATTGATCAGAGCATATGGTTACGCAGATAGAACCAGTGAACGAGTCATCTGCGTGTTGGGACGCAAGTTCAGATCGTCTAGAGCGTTGAAACCACCATGTGTCACCAGCAACACTGAGATGTTTTTCCTATTCAGCAACTTTGACAATGGCAGAAGGAATTTCACAACTCATGTCATGAATAATCAACTGAATGCAGCCTTTGTAGGACAGGCCACCCGAGCAGGATGTGCACCGTCGTACCGGGTAAAACGCATGGACATCGCGAAGAACGATGAAGAGTGCGTAGTTAACGCCGCTAACCCTCGCGGGTTACCGGGTGACGGTGTTTGCAAGGCAGTATACAAAAAATGGCCGGAGTCCTTTNAGAATAGTGCAACACCAGTGGGAACCGCAAAAACAGTCATGTGCGGTACGTATCCAGTAATCCACGCCGTTGGACCGAATTTCTCTAATTATTTGGAATCTGAAGGGGACCGGGAATTGGCAGCTGCCTATCGAGAAGTCGCAAAGGAAGTAACTAGACTGGGAGTAAATAGTGTAGCTATACCTCTCCTCTCCACAGGTGTNNNNNNNNNNNNNNNNNNNAGGCTGACCCAGTCACTGAACCACCTCTTCACAGCCATGGACTCGACGGATGCAGACGTGGTCATCTACTGTCGCGACAAAGAATGGGAGAAGAAAATATCCGAGGCCATACAGATGCGGACTCAAGTGGAGTTGCTGGATGAGCACATCTCCATAGACTGCGATATTGTTCGCGTGCACCCTGACAGCAGCTTGGCAGGCAGAAAAGGATACAGCACCACGGAAGGCGCACTGTACTCATATCTAGAAGGGACTCGTTTTCACCAGACGGCAGNGGACATGGCAGAGATATATACTATGTGGCCAANNNNNNNNNNNNNNNNNNNNNNNNNNNNNNNNNNNNNNNNGGGGGAAAGTATTGAATCGATCAGGCAGAAATGCCCGGTGGATGATGCAGATGCATCGTCTCCTCCAAAAACTGTCCCGTGCCTTTGCCGTTACGCCATGACTCCGGAACGCGTCACCAGACTTCGCATGAACCACGTCACAAGTATAATTGTGTGTTCCTCGTTTCCCCTTCCAAAGTACAAAATAGAAGGAGTGCAAAAAGTCAAATGTTCTAAGGTAATGCTATTTGACCACAACGTGCCATCACGCGTAAGTCCAAGGGAATATAGATCTTCCCCGGAGGCTGCACAGGAAGCGAGTACAACCACGTCACTGACGCATAGCCAATTCGACCTAAGCGTTGACGGCGAGANNNNNNNNNNNNNNNNNNNNNNNNNNNNNNNNNNNNNNNNNNNNNNNNNNNNNNNNNNNNNNNNNNNNNNNNNNNNNNNNNNNNNNNNNNNNNNNNNNNNNNNNNNNNNNNNNNNNNNNNNNNNNNNNNNNNNNNNNNNNNNNNNNNNNNNNNNNNNNNNNNNNNNNNNNNNNNNNGTGACATGCGACGAGAGAGAAGGGAACATAACACCCATGGCTAGCGTCCGATTCTTTAGGGCAGAGCTGCGTCCGGTCGTACAAGAAACAGCGGAGACGCGTGACACAGCAATGTCTCTTCAGGCACCGCCGAGTACCGCCACGGAACTGAATCATCCGCCGATCTCCTTCGGAGCACCAAGCGAGACGTTCCCCATCACATTTGGGGACTTCAACGAAGGAGAAATCGAAAGCTTGTCTTCTGAGCTGCTAACTTTCGGAGACTTCCTACCCGGAGAAGTGGATGACTTGACAGATAGCGACTGGTCCACGTGCTCAGACACGGACGACGAGTTATGACTAGACAGGGCAGGTGGGTATATATTCTCGTCGGACACCGGTCCAGGTCATTTACAACAGAAGTCAGTACGCCAGTCAGTGCTGCCGGTGAACACCCTGGAGGAAGTCCACGAGGAGAAGTGTTACCCACCTAAGTTGGATGAAGTAAAGGAGCAACTATTACTTAAGAAACTCCAGGAGAGTGCATCCATGGCCAACAGAAGCAGGTACCAGTCGCGCAAAGTAGAAAACATGAAAGCAACAATCATCCAGAGACTAAAGAGAGGCTGTAGACTATACTTAATGTCAGAGACCTCAAAAGTCCCTACTTACCGGACCACATATCCGGCGCCTGTGTACTCGCCTCCGGTCAACGTCCGACTGTCCAACCCCGAGTCCGCAGTGGCAGCATGCAATGAGTTCCTAGCTAGAAACTATCCAACTGTCTCATCATACCAAATTACCGACGNNNNNNATGCATATTTAGACATGGTGGACGGGTCGGAGAGTTGCCTGGATCGAGCGACATTCAATCCGTCAAAACTTAGGAGCTACCCGAAACAGCACGCTTACCATGCGCCCTCCATCAGAAGCGCTGTACCGTCCCCATTCCAGAACACACTACAGAATGTACTGGCAGCAGCCACGAAAAGAAACTGCAACGTCACACAGATGAGGGAATTACCCACTTTGGACTCAGCAGTATTCAACGTGGAGTGTTTTAAAAAATTCGCATGCAACCAAGAATACTGGGAAGAATTTGCTGCCAGCNNNNNNNNNNNNNNNNNTGAGAATTTAACAACCTATGTTACTAAACTAAAAGGGCCAAAAGCAGCAGCGCTATTTGCAAAAACCCACAATCTGCTGCCACTGCAGGAAGTACCAATGGATAGGTTCACAGTAGATATGAAAAGGGACGTGAAGGTGACTCCTGGTACAAAGCACACAGAGGAAAGACCTAAGGTGCAGGTTATACAGGCGGCTGAACCCTTGGCGACAGCATACCTATGTGGGATTCACAGAGAGCTGGTTAGGAGGCTGAACGCCGTCCTCCTACCCAATGTACATACACTATTTGATATGTCTGCCGAGGATTTCGATGCCATCATAGCCGCACACTTTAAGCCAGGAGACACTGTTTTAGAAACGGACATAGCCTCCTTTGACAAGAGCCAAGATGATTCACTTGCGCTTACTGCCTTGATGTTGTTAGAAGATTTAGGGGTGGATCACTCCCTGTTGGACTTGATAGAGGCCGCTTTTGGAGAGATTTCCAGCTGTCATCTACCGACAGGTACGCGCTTCAAGTTCGGCGCCATGATGAAATCTGGTATGTTCCTAACTCTGTTCGTCAACACATTGCTAAACATNNNNNNNNNNNNNNNNNNNNNNNNNNNNNNNNNNNNNNNNNNNNNGTGCGCGGCCTTCATCGGCGACGACAACATAATACATGGAGTCGTCTCCGATGAATTGATGGCAGCCAGATGCGCCACTTGGATGAACATGGAAGTGAAGATCATAGATGCAGTTGTATCCTTGAAAGCCCCTTACTTTTGTGGAGGGTTTATACTGCACGATACTGTGACGGGAACAGCCTGCAGAGTGGCAGACCCGCTAAAAAGGCTATTCAAACTGGGCAAACCGCTAGCGGCAGGTGACGAACAAGATGAAGATAGAAGACGAGCGCTGGCTGACGAAGTGATCAGATGGCAACGAACAGGGCTAATTGATGAGTTGGAGAAAGCGGTATACTCTAGGTATGAAGTGCAGGGTATATCAGTTGTGGTAATGTCCATGGCCACCTTTGCAAGCTCCAGATCTAACTTCGAGAAGCTCAGAGGACCCGTCATAACTTTGTACGGCGGTCCTAAATAGNNNNNNNNNNNNNNNNNNNNNNNNNNNNNNNNNNNNNNNNNNNNNNNNNNNNNNNNNNNNNNNNNNNNNNNNNNNNNNNNNNNNNNNNNNNNNNNNNNNNNNNNNNNNNNNNNNNNNNNNNNNNNNNNNNNNNNNNNNNNNNNNNNNNNNNNNNNNNNNNNNNNNNNNNNNNNNNNNNNNNNNNNNNNNNNNNNNNNNNNNNNNNNNNNNNNNNNNNNNNNNNNNNNNNNNNNNNNNAACACAAACCAAAAGAAGCAGCCGCCTAAAAAGAAACCAGCTCAAAAGAAAAAGAAGCCGGGCCGCAGAGAGAGGATGTGCATGAAAATCGAAAATGATTGTATTTTTGAAGTCAAGTATGAAGGTAAGGTAACAGGTTACGCGTGCTTGGTGGGGGACAAAGTAATGAAACCAGCACACGTAAAGGGGACCATCGATNNNNNNNNNNNNNNNNNNNNNNNNNNNNNNNNNNNNNNNNNNNNNNNNNNNNNNNNNNNNNNNNNNNNNNNNNNNNNNNNNNNNNNNNNNNNNNNNNNNNNNNNNNNNNNNNNNNNNNNNNNNNNNNNNNNNNNNNNNNNNNNNNNNNNNNNNNNNNNNNNNCGGTTCACCATCCCCACAGGTGCTGGCAAACCAGGGGACAGCGGCAGACCGATCTTCGACAACAAGGGACGCGTGGTGGCCATAGTCTTAGGAGGAGCTAATGAAGGAGCCCGTACAGCCCTCTCGGTGGTGACCTGGAATAAAGACATTGTCACTAAAATCACCCCCGAGGGGGCCGAAGAGTGGAGTCTTGCCATCCCAGTCATGTGCCTGCTGGCAAATACCACGTTCCCCTGCTCCCAGCCCCCTTGCACTCCCTGCTGCTATGAAAGGGAACCAGAGGAAACCCTACGCATGCTTGAGGACAACGTCATGAGACCTGGGTACTATCAGCTGCTACAAGCATCCTTAACATGTTCTCCCCACCGTCAGCGANNNNNNNNNNNNNNNNNNNNNNNNNNNNNNNNNNNNNNNNNNNNNNNNNNNNNNNNNNNNNNNNNNNNNNNNNNNNNNNNNNNNNNNNNTAGTCCCGTAGCATTAGAACGCATCAGAAATGAAGCGACAGACGGGACGCTGAAAATCCAGGTCTCCTTGCAAATCGGAATAAAGACGGATGATAGCCACGATTGGACCAAGCTGCGTTACATGGACAACCACACGCCAGCGGACGCAGAGAGGGCGGGGCTATTTGTAAGAACATCAGCACCGTGCACGATTACTGGAACAATGGGACACTTCATCCTGACCCGATGTCCGAAAGGGGAAACTCTGACGGTGGGATTCACTGACAGTAGGAAGATCAGTCACTCATGTACGCACCCATTTCACCACGACCCTCCTGTGATAGGCCGGGAGAAATTCCATTCCCGACCGCAGCACGGTAAAGAGCTGCCTTGCAGCACGTACGTGCAGAGCACCGCCGCAACTACCGAGGAGATAGAGGTACACATGCCCCCAGACACCCCTGATCGCACACTGATGTCACAACAGTCCGGCAACGTAAAGATCACAGTTAATGGCCAGACGGTGCGGTACAAGTGTAATTGCGGCGGCTCAAATGAAGGACTAATAACTACAGACAAAGTGATTAATAACTGCAAAGTTGATCAATGTCATGCCGCGGTCACCAATCACAAAAAGTGGCAGTACAACTCCCCTCTGGTCCCGCGTAATGCTGAACTTGGGGACCGAAAAGGAAAAATCCACATCCCGTTTCCGCTGGCAAATGTAACATGCAGGGTGCCTAAAGCAAGGAACCCCACCGTGACGTACGGGAAAAACCAAGTCATCATGCTACTGTATCCCGACCACCCAACACTCCTGTCCTACCGGAACATGGGAGAAGAACCAAACTACCAAGAAGAGTGGGTGACGCATAAGAAGGAAGTCGTGCTAACCGTGCCGACTGAAGGGCTCGAGGTCACGTGGGGTAACAACGAGCCGTATAAGTATTGGCCGCAGTTATCTACAAACGGTACAGCCCATGGCCACCCGCATGAGATAATTCTGTATTATTATGAGCTGTACCCTACTATGACTGTAGTAGTTGTGTCAGTGGCCTCGTTCGTACTCCTGTCGATGGTGGGTGTGGCAGTGGGGATGTGCATGTGTGCACGACGCAGATGCATCACACCGTACGAACTGACACCAGGAGCTACCGTCCCTTTCCTGCTTAGCCTAATATGCTGCATCAGAACAGCTAAAGCGGCCACATACCAAGAGGCTGCGGTGTACCTGTGGAATGAACAGCAACCTTTGTTTTGGCTACAAGCCCTTATTCCGCTGGCAGCCCTGATTGTCCTATGCAACTGTCTGAGACTCTTACCATGCTGCTGTANNNNNNNNNNNNNNNNNNNNNNNNNNNNNNNNNNNNNNNNNNNNNNNNGCGCGTACGAACACGTAACAGTGATCCCGAACACGGTGGGAGTACCGTATAAGACTCTAGTCAATAGACCGGGCTACAGTCCCATGGTATTGGAGATGGAACTACTGTCAGTCACTTTGGAGCCAACGCTATCGCTTGATTACATCACGTGCGAGTACAAAACCGTTATCCCGTCTCCGTACGTGAAATGCTGCGGTACAGCAGAGTGCAAGGACAAAAACCTACCTGACTACAGCTGTAAGGTCTTCACCGGCGTCTACCCATTTATGTGGGGCGGAGCCTACTGCTTCTGCGACGCTGAAAACACGCAATTGAGCGAAGCACACGTGGAGAAGTCCGAATCATGCAAAACAGAATTTGCATCAGCATACAGGGCTCATACCGCATCCGCATCAGCTAAGCTCCGCGTCCTTTACCAAGGAAATAACATCACTGTAACTGCCTATGCTAACGGCGACCATGCCGTCACAGTTAAGGACGCCAAATTCATTGTGGGGCCAATGTCTTCAGCCTGGACACCTTTCGACAACAAAATTGTGGTGTACAAAGGTGACGTCTATAACATGGACTACCCGCCCTTTGGCGCAGGAAGACCAGGACAATTTGGCGATATCCAAAGTCGCACACCTGAGAGTACAGACGTCTATGCTAATACACAACTGGTACTGCAGAGACCGGCTGCGGGTACGGTACATGTGCCATACTCTCAGGCACCATCTGGCTTTAAGTATTGGCTAAAAGAACGAGGGGCGTCGCTGCAGCACACAGCACCATTTGGCTGCCAAATAGCAACAAACCCGGTAAGAGCGATGAATTGCGCCGTAGGGAACATGCCCATCTCCATCGACATACCGGATGCGGCCTTCATTAGGGTCGTCGACGCGCCCTCTTTAACGGACATGTCGTGCGAGGTACCAACCTGCACCCATTCNNNNNNNTTCGGGGGCGTCGCCATTATTAAATATGCAGCCAGCAAGAAAGGCAAGTGTGCGGTGCATTCGATGACCAACGCCGTCACAATTCGGGAAGCTGAGATAGAAGTTGAAGGGAATTCTCAGCTGCAAATCTCTTTCTCGACGGCCTTGGCCAGCGCCGAATTCCGCGTACAAGTCTGTTCTACACAAGTACACTGTGTAGCCNNNNNNNNNNNNNNNNNNNNNNNNNNNNNNNNNNNNNNNNNNNNNNNNNNNNNNNNNNNNNNNNNNNNNNNNNNNNNNNNNNNNNNNNNNNNNNNNNNNNNNNNNNNNNNNNNNNNNNNNNNNNNNNNNNNNGTTGCAGCACTGATTCTAATCGTGGTGCTATGCGTGTCGTTCAGCAGGCACTAA
		</sequence>
		<sequence>
			<taxon idref="152|Brazil|RJ|Duque-de-Caxias|2018-05-03"/>
			ATGGATCCTGTGTACGTGGACATAGACGCTGACAGCGCCTTTTTGAAGGCCCTGCAACGTGCGTACCCCATGTTTGAGGTGGAACCCAGGCAGGTCACACCGAATGACCATGCTAATGCTAGAGCGTTCTCGCATCTAGCTATAAAACTAATAGAGCAGGAAATTGATCCCGACTCNNNNNNNNNNNNNNNNNNNNNNNNNNNNNNNNNNNNNNNNNNGTCGGACAGGAAGTACCACTGCGTCTGCCCGATGCGCAGCGCAGAAGATCCCGAGAGACTCGCCAATTATGCGAGAAAGCTAGCATCTGCTGCAGGAAAAGTCCTGGACAGAAACATCTCTGGAAAGATCGGGGACTTACAAGCAGTAATGGCCGTGCCAGACACGGAGACGCCAACATTCTGCTTGCACACAGATGTCTCATGTAGACAGAGAGCAGACGTCGCGATATACCAAGACGTCTATGCTGTACACGCACCCACGTCGCTATACCACCAGGCGATTAAAGGGGTCCGAGTGGCGTACTGGGTAGGGTTCGACACAACCCCGTTCATGTACAATGCCATGGCGGGTGCCTACCCCTCATATTCGACAAACTGGGCAGACGAGCAGGTACTGAAGGCTAAGAACATAGGATTATGTTCAACAGACCTGACGGAAGGTAGACGAGGTAAATTGTCTATTATGAGAGGGAAGAAGCTAAAACCGTGTGACCGTGTGCTGTTCTCAGTAGGGTCAACGCTCTACCCGGAAAGCCGCAAGCTACTTAAGAGCTGGCACTTACCATCGGTGTTCCATCTAAAGGGCAAACTCAGCTTCACATGCCGCTGTGATACAGTGGTTTCGTGCGAGGGCTACGTCGTTAAGAGAATAACGATGAGCCCAGGCCTTTATGGAAAAACCACAGGGTATGCGGTAACCCACCACGCAGACGGATTCTTGATGTGCAAGACTACCGACACGGTTGACGGCGAAAGAGTGTCATTCTCGGTGTGCACATACGTGCCGGCGACCATTTGTGATCAAATGACCGGCATCCTTGCTACAGAAGTCACGCCGGAGGATGCACAGAAGCTGTTGGTGGGGCTGAACCAGAGAATAGTGGTTAACGGCAGAACGCAACGGAATACGAACACCATGAAAAACTATCTGCTTCCCGTGGTCGCCCAAGCCTTCAGTAAGTGGGCAAAGGAGTGCCGGAAAGACATGGAAGATGAAAAACTCCTGGGGGTCAGAGAAAGAACACTGACCTGCTGCTGTCTATGGGCATTCAAGAAGCAGAAAACACACACGGTCTACAAGAGGCCTGATACCCAGTCAATTCAGAAGGTTCAGGCCGAGTTTGACAGCTTTGTGGTACCGAGCCTGTGGTCGTCCGGGTTGTCAATCCCCTTGAGGACTAGAATCAAATGGTTGTTAAGCAAGGTGCCAAAAACCGACCTGATCCCATATAGCGGGGACGCCCAAGAAGCCCGGGACGCAGAAAAAGAAGCAGAGGAAGAACGAGAAGCAGAACTGACTCGTGAAGCCCTACCACCTCTACAGGCAGCACAGGAAGATGTTCAGGTCGAAATCGACGTGGAACAGCTTGAGGACAGAGCGGGTGCAGGAATAATAGAGACTCCTAGAGGAGCTATCAAAGTTACTGCCCAACCAACAGACCACGTCGTGGGAGAGTACCTGGTACTTTCCCCGCAGACCGTACTACGGAGCCAGAAGCTCAGCCTAATTCACGCTTTGGCGGAGCAAGTGAAGACGTGCACGCATAGCGGACGAGCAGGGAGGTACGCGGTCGAAGCGTACGACGGCCGAGTCCTAGTGCCCTCAGGCTATGCAATCTCGCCTGAAGACTTCCAGAGTCTAAGCGAAAGCGCAACGATGGTGTATAACGAAAGAGAGTTCGTAAACAGAAAGTTACACCACATTGCGATGCACGGACCAGCCCTGAACACCGACGAAGAGTCGTATGAGCTGGTGAGGGCAGAGAGGACAGAACACGAGTACGTCTACGATGTGGACCAGAGAAGATGCTGTAAGAAGGAAGAAGCTGCAGGACTGGTACTGGTGGGCGACTTGACTAATCCGCCCTACCACGAATTCGCATATGAAGGGCTAAAAATCCGCCCTGCCTGCCCATACAAAATTGCAGTCATAGGAGTCTTCGGAGTACCAGGATCTGGCAAGTCAGCTATTATCAAGAACCTAGTTACCAGGCAAGACCTGGTGACTAGCGGAAAGAAAGAAAACTGCCAAGAAATCACCACCGACGTGATGAGACAGAGAGGTCTAGAGATATCTGCACGTACGGTTGACTCGCTGCTCTTGAATGGATGCAACAGGCCAGTCGACGTGTTGTACGTAGACGAGGCGTTTGCGTGCCACTCTGGAACGTTACTTGCTTTGATCGCCTTGGTTAGACCAAGGCAGAAAGTTGTACTCTGTGGTGACCCGAAGCAGTGCGGCTTCTTCAATATGATGCAGATGAAAGTCAACTATAATCACAGCATCTGCACCCAAGTGTACCACAAAAGTATCTCCAGGCGGTGTACACTGCCTGTGACCGCCATTGTGTCATCGTTGCATTACGAAGGCAAAATGCGCACTACGAATGAGTACAACAAGCCGATTGTAGTGGACACTACAGGCTCAACAAAACCTGACGCTGGAGATCTCGTGTTAACGTGCTTCAGAGGGTGGGTTAAACAACTGCAAATTGACTATCGTGGATACGAGGTCATGACAGCAGCCGCATCCCAAGGGTTAACCAGAAAAGGAGTTTATGCAGTTAGGCAAAAAGTTAATGAAAACCCGCTCTATGCATCAACGTCAGAGCACGTCAACGTACTCCTAACACGTACGGAAGGTAAACTGGTATGGAAGACACTTTCCGGTGACCCGTGGATAAAGACGCTGCAGAACCCACCGAAAGGAAACTTCAAAGCAACTATCAAGGAGTGGGAGGTGGAGCATGCATCAATAATGGCGGGCATCTGCAGTCACCAAATGNNNNNNNNNNNNNNNNNNNNNNNNNNNNNNNNNNNNNNNNNNNNNNNNNNNNNNNNNNNNNNNNNNNNNNNNNNNNNNNNNNNNNNNNNNAGGCAGTGGTCCCAGATAATTCAAGCCTTCAAAGAAGATAAAGCATACTCACCTGAAGTAGCCCTGAATGAAATATGCACGCGCATGTATGGGGTGGATTTAGACAGTGGGCTATTTTCTAAACCATTGGTGTCTGTGTATTACGCGGATAACCACTGGGATAATAGGCCTGGAGGGAAGATGTTCGGATTCAACCCCGAGGCAGCATCCATTCTAGAAAGAAAGTATCCATTCACAAAAGGGAAGTGGAACATCAACAAGCAGATCTGCGTGACCACCAGGAGGATAGAAGACTTTAACCCTACCACCAATATTATACCGGCCAATAGGAGACTACCACACTCATTAGTGGCCGAACACCGCCCAGTAAAAGGGGAAAGAATGGAATGGCTGGTTAATAAGATAAACGGCCACCACGTGCTCCTGNNNNNNNNNNNNNNNNNNNNNNNNNNNNNNNNNNNNNNNNNNNNNNNNNNNNNNNTAGGTGTCCGCGGAGCGGACTACACATACAACCTAGAGTTGGGTCTGCCAGCAACGCTTGGCAGGTATGACCTAGTGGTCATAAACATCCACACACCTTTTCGCATACACCATTACCAACAGTGCGTAGACCACGCAATGAAACTGCAAATGCTCGGGGGTGACTCATTGAGACTGCTCAAACCGGGTGGCTCTCTATTGATCAGAGCATATGGTTACGCAGATAGAACCAGTGAACGAGTCATCTGCGTGTTGGGACGCAAGTTCAGATCGTCTAGAGCGTTGAAACCACCATGTGTCACCAGCAACACTGAGATGTTTTTCCTATTCAGCAACTTTGACAATGGCAGAAGGAACTTCACAACTCATGTCATGAATAATCAACTGAATGCAGCCTTTGTAGGACAGGCCACCCGAGCAGGATGTGCACCGTCGTACCGGGTAAAACGCATGGACATCGCGAAGAACGATGAAGAGTGCGTAGTTAACGCCGCTAACCCTCGCGGGTTACCGGGTGACGGTGTTTGCANNNNNNNNNNNNNNNNNNNNNNNNNNNNNNNNNNNNNNNNNNNNNNNNNNNNNNNNNNNNNNNNNNNNNNNNNNNNNNNNNNNNNNNNNNNNNNNNNNNNNNNNNNNNNNNNNNNNNNNNNNNATTTGGAATCTGAAGGGGACCGGGAATTGGCAGCTGCCTATCGAGAAGTCGCAAAGGAAGTAACTAGACTGGGAGTAAATANNNNNNNNNNNNNNNNNNNNNNNNNNNNNNNNNNNNCAGGAGGGAAAGATAGGCTGACCCAGTCACTGAACCACCTCTTCACAGCCATGGACTCGACGGATGCAGACGTGGTCATCTACTGTCGCGACAAAGAATGGGAGAAGAAAATATCCGAGGCCATACAGATGCGGACTCAAGTGGAGTTGCTGGATGAGCACATCTCCATAGACTGCGATATTGTTCGCGTGCACCCTGACAGCAGCTTGGCAGGCAGAAAAGGATACAGCACCACGGAAGGCGCACTGTACTCATATCTAGAAGGGACTCGTTTTCACCAGACGGCAGTGGACATGGCAGAGATATATACTATGTGGCCAAAGCAAACAGAGGCCAACGAGCAAGTCTGCCTATATGCCCTGGGGGAAAGTATTGAATCGATCAGGCAGAAATGCCCGGTGGATGATGCAGATGCATCGTCTCCTCCAAAAACTGTCCCGTGCCTTTGCCGTTACGCCATGACTCCGGAACGCGTCACCCGACTTCGCATGAACCACGTCACAAGTATAATTGTGTGTTCCTCGTTTCCCCTTCCAAAGTACAAAATAGAAGGAGTGCAAAAAGTCAAATGCTCTAAGGTAATGCTATTTGACCACAACGTGCCATCACGCGTAAGTCCAAGGGAATATAGATCTTCCCCGGAGGCTGCACAGNNNNNNNNNNNNNNNNNNNNNNNNNNNNNNNNNNNNNNNNNNNNNNNNNNNNACGGCGAGATACTACCCGTCCCGTCAGATCTGGATGCTGACGCCCCAGCCCTAGAACCAGCTCTAGACGACAGGGCGACACACACGTTGCCATCCACAACCGGAAACCTTGCGGCCGTGTCTGACTGGGTAATGAGCACCGTACCTGTCGCGCCGCCCAGAAGAAGGCGAGGGAGAAACCTGACTGTGACATGCGACGAGAGAGAAGGGAACATAACACCCATGGCTAGCGTCCGATTCTTTAGGGCAGAGCTGCGTCCGGTCGTACAAGAAACAGCGGAGACGCGTGACACAGCAATGTCTCTTCAGGCACCGCCGAGTACCGCCACGGAACTGAATCATCCGCCGATCTCCTTCGGAGCACCAAGCGAGACGTTCCCCATCACATTTGGGGACTTCAACGAAGGAGAAATCNNNNNNNNNNNNNNNNNNNNNNNNNNNNNNNNNNACTTCCTACCCGGAGAAGTGGATGACTTGACAGATAGCGACTGGTCCACGTGCTCAGACACGGACGACGAGTTATGACTAGACAGGGCAGGTGGGTATATATTCTCGTCGGACACCGGTCCAGGTCATTTACAACAGAAGTCAGTACGCCAGTCAGTGCTGCCGGTGAACACCCTGGAGGAAGTCCACGAGGAGAAGTGTTACCCACCTAAGTTGGATGAAGTAAAGGAGCAACTATTACTTAAGAAACTCCAGGAGAGTGCATCCATGGCCAACAGAAGCAGGTACCAGTCGCGCAAAGTAGAAAACATGAAAGCAACAATCATCCAGAGACTAAAGAGAGGCTGTAGACTATACTTAATGTCAGAGACCTCAAAAGTCCCTACTTACCAGACCACATATCCGGCGCCAGTGTACTCGCCTCCGGTCAACGTCCGACTGTCCAACCCCGAGTCCGCAGTGGCAGCATGCAATGAGTTCCTAGCTAGAAACTATCCAACTGTCTCATCATACCAAATTACCGACGAGTATGATGCATATTTAGACATGGTGGACGGGTCGGAGAGTTGCCTGGATCGAGCGACATTCAATCCGTCAAAACTTAGGAGCTACCCGAAACAGCACGCTTACCATGCGCCATCCATCAGAAGCGCTGTACCGTCCCCATTCCAGAACACACTACAGAATGTACTGGCAGCAGCCACGAAAAGAAACTGCAACGTCACACAGATGAGGGAATTACCCANNNNNNNNNNNNNNNNNNNNNNNNNNNNNNNNNNNNNNNNNNNNNNNNNNNNNNNAGAATACTGGGAAGAATTTGCTGCCAGCCCTATTAGGATAACAACTGAGAATTTAACAACCTATGTTACTAAACTAAAAGGGCCAAAAGCAGCAGCGCTATTTGCAAAAACCCACAATCTGCTGCCACTGCAGGAAGTACCAATGGATAGGTTCACAGTAGATATGAAAAGGGACGTGAAGGTGACTCCTGGTACAAAGCACACAGAGGAAAGACCTAAGGTGCAGGTTATACAGGCGGCTGAACCCTTGGCGACAGCATACCTATGTGGGATTCACAGAGAGCTGGTTAGGAGGCTGAACGCCGTCCTCCTACCCAATGTACATACACTATTTGATATGTCTGCCGAGGATTTCGATGCCATCATAGCCGCACACTTTAAGCCAGGAGACACTGTCTTAGAAACGGACATAGCCTCCTTTGACAAGAGCCAAGATGATTCACTTGCGCTTACTGCCTTGATGTTGTTAGAAGATTTAGGGGTGGATCACTCCCTGTTGGACTTGATAGAGGCCGCTTTTGGAGAGATTTCCAGCTGTCATCTACCGACAGGTACGCGCTTCAAGTTCGGCGCCATGATGAAATCTGGTATGTTCCTAACTCTGTTCGTCAACACATTGCTAAACATCACCATCGCTAGCCGCGTGCTGGAAGATCGTCTGACAAAATCCGCGTGCGCGGCCTTCATCGGCGACNNNNNNNNNNNNNNNNNNNNNNNNNNNNNNNNNNNNNNNNCAGCCAGATGCGCCACTTGGATGAACATGGAAGTGAAGATCATAGATGCAGTTGTATCCTTGAAAGCCCCTTACTTTTGTGGAGGGTTTATACTGCACGATACTGTGACGGGAACAGCCTGCAGAGTGGCAGACCCGCTAAAAAGGCTATTCAAACTGGGCAAACCGCTAGCGGCAGGTGACGAACAAGATGAAGATAGAAGACGAGCGCTGGCTGACGAAGTGATCAGATGGCAACGAACAGGGCTAATTGATGAGTTGGAGAAAGCGGTATACTCTAGGTATGAAGTGCAGGGTATATCAGTTGTGGTAATGTCCATGGCCACCTTTGCAAGCTCCAGATCTAACTTCGAGAAGCTCAGAGGACCCGTCATAACTTTGTACGGCGGTCCTAAATAGNNNNNNNNNNNNNNNNNNNNNNNNNNNNNNNNNNNNNNNNNNNNNNNNNNNNNNNNNNNNNNNNNNNNNNNNNNNNNNNNNNNNNNNNNNNNNNNNNNNNNNNNNNNNNNNNNNNNNNNNNNNNNNNNNNNNNNNNNNNNNNNNNNNNNNNNNNNNNNNNNNNNNNNNNNNNNNNNNNNNNNNNNNNNNNNNNNNNNNNNNNNNNNNNNNNNNNNNNNNNNNNNNNNNNNNNNNNNNNNNNNNNNNNNNNNNNNNNNNNNNNNNNNNNNNNNACCAGCTCAAAAGAAAAAGAAGCCGGGCCGCAGAGAGAGGATGTGCATGAAAATCGAAAATGATTGTATTTTTGAAGTCAAGTATGAAGGTAAGGTAACAGGTTACGCGTGCTTGGTGGGGGACAAAGTAATGAAACCAGCACACGTAAAGGGGACCATCGATAACGCGGACCTGGCCANNNNNNNNNNNNNNNNNNNNNNNNNNNNNNNNNNNNNNNNNNNNNNNNNNNNNNNNNNNNNNNNNNNNNNNNNNNNNNNNNNNNNNNNNNNNNNNNNNNNNNNNNNNNNNNNNNNNNNNNNNNNNNNNNNNNNNNNNNNNNNNNNNNNNNNNNNNNNNNCCACAGGTGCTGGCAAACCAGGGGACAGCGGCAGACCGATCTTCGACAACAAGGGACGCGTGGTGGCCATAGTCTTAGGAGGAGCTAATGAAGGAGCCCGTACAGCCCTCTCGGTGGTGACCTGGAATAAAGACATTGTCACTAAAATCACCCCCGAGGGGGCCGAAGAGTGGAGTCTTGCCATCCCAGTCATGTGCCTGCTGGCAAATACCACGTTCCCCTGCTCCCAGCCCCCTTGCACTCCCTGCTGCTATGAAAGGGAACCAGAGGAAACCCTACGCATGCTTGAGGACAACGTCATGAGACCTGGGTACTATCAGCTGCTACAAGCATCCTTAACATGTTCTCCCCACCGTCAGCGACGCAGTACCAAGGACAACTTCAATGTCTATAAAGCCACAAGACCGTACTTAGCTCACTGTCCCGACTGTGGAGAAGGGCACTCGTGCCATAGTCCCGTAGCATTAGAACGCATCAGAAATGAAGCGACAGACGGGACGCTGAAAATCCAGGTCTCCTTGCAAATCGGAATAAAGACGGATGATAGCCACGATTGGACCAAGCTGCGTTACATGGACAACCACACGCCAGCGGACGCAGAGAGGGCGGGGCTATTTGTAAGAACATCAGCACCGTGCACGATTACTGGAACAATGGGACACTTCATCCTGACCCGATGTCCGAAAGGGGAAACTCTGACGGTGGGATTCACTGACAGTAGGAAGATCAGTCACTCATGTACGCACCCATTTCACCACGACCCTCCTGTGATAGGCCGGGAGAAATTCCATTCCCGACCGCAGCACGGTAAAGAGCTGCCTTGCAGCACGTACGTGCAGAGCACCGCCGCAACTACCGAGGAGATAGAGGTACACATGCCCCCAGACACCCCTGATCGCACATTGATGTCACAACAGTCCGGCAACGTAAAGATCACAGTTAATGGCCAGACGGTGCGGTACAAGTGTAATTGCGGTGGCTCAAATGAAGGACTAATAACTACAGACAAAGTGATTAATAACTGCAAAGTTGATCAATGTCATGCCGCGGTCACCAATCACAAAAAGTGGCAGTACAACTCCCCTCTGGTCCCGCGTAATGCTGAACTTGGGGACCGAAAAGGAAAAATCCACATCCCGTTTCCGCTGGCAAATGTAACATGCAGGGTGCCTAAAGCAAGGAACCCCACCGTGACGTACGGGAAAAACCAAGTCATCATGCTACTGTATCCCGACCACCCAACACTCCTGTCCTACCGGAACATGGGAGAAGAACCAAACTACCAAGAAGAGTGGGTGACGCATAAGAAGGAAGTCGTGCTAACCGTGCCGACTGAAGGGCTCGAGGTCACGTGGGGTAACAACGAGCCGTATAAGTATTGGCCGCAGTTATCTACAAACGGTACAGCCCATGGCCACCCGCATGAGATAATTCTGTATTATTATGAGCTGTACCCTACTATGACTGTAGTAGTTGTGTCAGTGGCCTCGTTCGTACTCCTGTCGATGGTGGGTGTGGCAGTGGGGATGTGCATGTGTGCACGACGCAGATGCATCACACCGTACGAACTGACACCAGGAGCTACCGTCCCTTTCCTGCTTAGCTTAATATGCTGCATCAGAACAGCTAAAGCGGCCACATACCAAGAGGCTGCGGTATACCTGTGGAATGAACAGCAACCTTTGTTTTGGCTACAAGCCCTTATTCCGCTGGCAGCCCTGATTGTCCTATGCAACTGTCTGAGACTCTTACCATGCTGCTGTAAAACGTTGGCTTTTTTAGCCGTAATGAGCGTCGGTGCCCACACTGTGAGCGCGTACGAACACGTAACAGTGATCCCGAACACGGTGGGAGTACCGTATAAGACTCTAGTCAATAGACCGGGCTACAGTCCCATGGTATTGGAGATGGAACTACTGTCAGTCACTTTGGAGCCAACGCTATCGCTTGATTACATCACGTGCGAGTACAAAACCGTTATCCCGTCTCCGTACGTGAAATGCTGCGGTACAGCAGAGTGCAAGGACAAAAACCTACCTGACTACAGCTGTAAGGTCTTCACCGGCGTCTACCCATTTATGTGGGGCGGAGCCTACTGCTTCTGCGACGCTGAAAACACGCAATTGAGCGAAGCACACGTGGAGAAGTCCGAATCATGCAAAACAGAATTTGCATCAGCATACAGGGCTCATACCGCATCCGCATCAGCTAAGCTCCGCGTCCTTTACCAAGGAAATAACATCACTGTAACTGCCTATGCTAACGGCGACCATGCCGTCACAGTTAAGGACGCCAAATTCATTGTGGGGCCAATGTCTTCAGCCTGGACACCTTTCGACAACAAAATTGTGGTGTACAAAGGTGACGTCTATAACATGGACTACCCGCCCTTTGGCGCAGGAAGACCAGGACAATTTGGCGATATCCAAAGTCGCACACCTGAGAGTACAGACGTCTATGCTAATACACAACTGGTACTGCAGAGACCGGCTGCGGGTACGGTACATGTGCCATACTCTCAGGCACCATCTGGCTTTAAGTATTGGCTAAAAGAACGAGGGGCGTCGCTGCAGCACACAGCACCATTTGGCTGCCAAATAGCAACAAACCCGGTAAGAGCGGTGAATTGCGCCGTAGGGAACATGCCCATCTCCATCGACATACCGGATGCGGCCTTCATTAGGGTCGTCGACGCGCCCTCTTTAACGGACATGTCGTGCGAGGTACCAGCCTGCACCCATTCCTCAGATTTCGGGGGCGTCGCCATTATTAAATATGCAGCCAGCAAGAAAGGCAAGTGTGCGGTGCATTCGATGACCAACGCCGTCACAATTCGGGAAGCTGAGATAGAAGTTGAAGGGAATTCTCAGCTGCAAATCTCTTTCTCGACGGCCTTGGCCAGCGCCGAATTCCGCGTACAAGTCTGTTCTACACAAGTACACTGTGCAGCCGAGTGCCACCCNCCGAANNNNNNNNNNNNNNNNNNNNNNNNNNNNNNNNNNNNNNNNNNNNNNNNNNNNNNNNNNNNNNNNNNNNNNNNNNNNNNNNNNNNNNNNNNNNNNNNNNNNNNNNNNNNNNNNNNNGTTGCAGCACTGATTCTAATCGTGGTGCTATGCGTGTCGTTCAGCAGGCACTAA
		</sequence>
		<sequence>
			<taxon idref="155|Brazil|RJ|Duque-de-Caxias|2018-05-03"/>
			ATGGATCCTGTGTACGTGGACATAGACGCTGACAGCGCCTTTTTGAAGGCCCTGCAACGTGCGTACCCCATGTTTGAGGTGGAACCCAGGCAGGTCACACCGAATGACCATGCTAATGCTAGAGCGTTCTCGCATCTAGCTATAAAACTAATAGAGCANNNNNNNNNNNNNNNNNNNNNNNNNNNNNNNNNNNNNNNNNNNNNNNNNNNNNNNNNNNTGTCGGACAGGAAGTACCACTGCGTCTGCCCGATGCGCAGCGCAGAAGATCCCGAGAGACTCGCCAATTATGCGAGAAAGCTAGCATCTGCTGCAGGAAAAGTCCTGGACAGAAACATCTCTGGAAAGATCGGGGACTTACAAGCAGTAATGGCCGTGCCAGACACGGAGACGCCAACATTCTGCTTGCACACAGATGTCTCATGTAGACAGAGAGCAGACGTCGCGATATACCAAGACGTCTATGCTGTACACGCACCCACGTCGCTATACCACCAGGCGATTAAAGGGGTCCGAGTGGCGTACTGGGTAGGGTTCGACACAACCCCGTTCATGTACAATGCCATGGCGGGTGCCTACCCCTCATATTCGACAAACTGGGCAGACGAGCAGGTACTGAAGGCTAAGAACATAGGATTATGTTCAACAGACCTGACGGAAGGTAGACGAGGTAAATTGTCTATTATGAGAGGGAAGAAGCTAAAACCGTGTGACCGTGTGCTGTTCTCAGTAGGGTCAACGCTCTACCCGGAAAGCCGCAAGCTACTTAAGAGCTGGCACTTACCATCGGTGTTCCATCTAAAGGGCAAACTTAGCTTCACATGCCGCTGTGATACAGTGGTTTCGTGCGAGGGCTACGTCGTTAAGAGAATAACGATGAGCCCAGGCCTTTATGGAAAAACCACAGGGTATGCGGTAACCCACCACGCAGACGGATTCTTGATGTGCAAGACTACCGACACGGTTGACGGCGAAAGAGTGTCATTCNNNNNNNNCACATACGTGCCGGCGACCATTTGTGATCAAATGACCGGCATCCTTGCTACAGAAGTCACGCCGGAGGATGCACAGAAGCTGTTGGTGGGGCTGAACCAGAGAATAGTGGTTAACGGCAGAACGCAACGGAATACGAACACCATGAAAAACTATCTGCTTCCCGTGGTCGCCCAAGCCTTCAGTAAGTGGGCAAAGGAGTGCCGGAAAGACATGGAAGATGAAAAACTCCTGGGGGTCAGAGAAAGAACACTGACCTGCTGCTGTCTATGGGCATTCAAGAAGCAGAAAACACACACGGTCTACAAGAGGCCTGATACCCAGTCAATTCAGAAGGTTCAGGCCGAGTTTGACAGCTTTGTGGTACCGAGCCTGTGGTCGTCCGGGTTGTCAATCCCCTTGAGGACTAGAATCAAATGGTTGTTAAGCAAGGTGCCAAAAACCGACCTGAACCCATATAGCGGGGACGCCCAAGAAGCCCGGGACGCAGAAAAAGAAGCAGAGGAAGAACGAGAAGCAGAACTGACTCGTGAAGCCCTACCACCTCTACAGGCAGCACAGGAAGATGTTCAGGTCGAAATCGACGTGGAACAGCTTGAGGACAGAGCGGGTGCAGGAATAATAGAGACTCCTAGAGGAGCTATCAAAGTTACTGCCCAACCAACAGACCACGTCGTGGGAGAGTACCTGGTACTTTCCCCGCAGACCGTACTACGGAGCCAGAAGCTCAGCCTAATTCACGCTTTGGCGGAGCAAGTGAAGACGTGCACGCACAGCGGACGAGCAGGGAGGTACGCGGTCGAAGCGTACGACGGCCGAGTCCTAGTGCCCTCAGGCTATGCAATCTCGCCTGAAGACTTCCAGAGTCTAAGCGAAAGCGCAACGATGGTGTATAACGAAAGAGAGTTCGTAAACAGAAAGCTACACCACATTGCGATGCACGGACCAGCCCTGAACACCGACGAAGAGTCGTATGAGCTGGTGAGGGCAGAGAGGACAGAACACGAGTACGTCTACGATGTGGACCAGAGAAGATGCTGTAAGAAGGAAGAAGCTGCAGGACTGGTACTGGTGGGCGACTTGACTAATCCGCCCTACCACGAATTCGCATATGAAGGGCTAAAAATCCGCCCTGCCTGCCCATACAAAATTGCAGTCATAGGAGTCTTCGGAGTACCAGGATCCGGCAAGTCAGCTATTATCAAGAACCTAGTTACCAGGCAAGACCTGGTGACTAGCGGAAAGAAAGAAAACTGCCAAGAAATCACCACCGACGTGATGAGACAGAGAGGTCTAGAGATATCTGCACGTACGGTTGACTCGCTGCTCTTGAATGGATGCAACAGGCCAGTCGACGTGTTGTACGTAGACGAGGCGTTTGCGTGCCACTCTGGAACGTTACTTGCTTTGATCGCCTTGGTTAGACCAAGGCAGAAAGTTGTACTCTGTGGTGACCCGAAGCAGTGCGGCTTCTTCAATATGATGCAGATGAAAGTCAACTATAATCACAACATCTGCACCCAAGTGTACCACAAAAGTATCTCCAGGCGGTGTACACTGCCTGTGACCGCCATTGTGTCATCGTTGCATTACGAAGGCAAAATGCGCACTACGAATGAGTACAACAAGCCGATTGTAGTGGACACTACAGGCTCANNNNNNNNNNNNNNNNNNNNNNNNNNNNNNNNNNNNNNNNNNNNNNNNNNNNNNNNNNNNNNNNNNNNNNNNNNNNNNNNNNNNNNNNNNNNNNNNNNNNNNNNNNNNNNNNNNNNNNNNNNNNNNNNNNNNNNNNNNNNNNNNNNNNNNNNNNNNNNNNNNNNNNNNNNNNNNNNNNNNNNNNNNNNNNNNNNNNNCCTAACACGTACGGAAGGTAAACTGGTATGGAAGACACTTTCCGGTGACCCGTGGATAAAGACGCTGCAGAACCCACCGAAAGGAAACTTCAAAGCAACTATCAAGGAGTGGGAGGTGGAGCATGCATCAATAATGGCGGGCATCTGCAGTCNNNNNNNNNNNNNNNNNNNNNNNNNNNNNNNNNNNNNNNNNNNNNNNNNNNNNNNNNNNNNNNNNNNNNNNNNNNNNNCGGGGATAAAACTAAATGATAGGCAGTGGTCCCAGATAATTCAAGCCTTCAAAGAAGATAAAGCATACTCACCTGAAGTAGCCCTGAATGAAATATGCACGCGCATGTATGGGGTGGATTTAGACAGTGGGCTATTTTCTAAACCATTGGTGTCTGTGTATTACTCGGATAACCACTGGGATAATAGGCCTGGAGGGAAGATGTTCGGATTCAACCCCGAGGCAGCATCCATTCTAGAAAGAAAGTATCCATTCACAAAAGGGAAGTGGAACATCAACAAGCAGATCTGTGTGACCACCAGGAGGATAGAAGACTTTAACCCTACCACCAATATTGTACCGGCCAATAGGAGACTACCACACTCATTAGTGGCCGAACACCGCCCAGTAAAAGGGGAAAGAATGGAATGGCTGGTTAATAAGANNNNNNNNNNNNNNNNNNNNNNNNNNNNNNNNNNNNNNNNNNNNNNNNNNNNNNNNNNNNNNNNNNNNNNNNNNNNNNTAGGTGTCCGCGGAGCGGACTACACATACAACCTAGAGTTGGGTCTGCCAGCAACGCTTGGCAGGTATGACCTAGTGGTCATAAACATCCACACACCTTTTCGCATACACCATTACCAACAGTGCGTAGACCACGCAATGAAACTGCAAATGCTCGGGGGTGACTCATTGAGACTGCTCAAACCGGGTGGCTCTCTATTGATCAGAGCATATGGTTACGCAGATAGAACCAGTGAACGAGTCATCTGCGTGTTGGGACGCAAGTTCAGATCGTCTAGAGCGTTGAAACCACCATGTGTCACCAGCAACACTGAGATGTTTTTTCTATTCAGCAACTTTGACAATGGCAGAAGGAATTTCACAACTCATGTCATGAATAATCAACTGAATGCAGCCTTTGTAGGACAGGCCACCCGAGCAGGATGTGCACCGTCGTACCGGGTAAAACGCATGGACATCGCGAAGAACGATGAAGAGTGCGTAGTTAACGCCGCTAACCCTCGCGGGTTACCGGGTGACGGTGTTTGCAAGGCAGTATACAAAAAATGGNNNNNNNNNNNNNAGAATAGTGCAACACCAGTGGGAACCGCAAAAACAGTCATGTGCGGTACGTATCCAGTAATCCACGCCGTTGGACCGAATTTCTCTAATTATTTGGAATCTGAAGGGGACCGGGAATTGGCAGCTGCCTATCGAGAAGTCGCAAAGGAAGTAACTAGACTGGGAGTAAATAGTGTAGCTATACCTCTCCTCTCCACAGGTGTATACTCAGGAGGGAAAGATAGGCTGACCCAGTCACTGAACCACCTCTTCACAGCCATGGACTCGACGGATGCAGACGTGGTCATCTACTGTCGCGACAAAGAATGGGAGAAGAAAATATCCGAGGCCATACAGATGCGGACTCAAGTGGAGTTGCTGGATGAGCACATCTCCATAGACTGCGATATTGTTCGCGTGCACCCTGACAGCAGCTTGGCAGGCAGAAAAGGATACAGCACCACGGAAGGCGCACTGTACTCATATCTAGAAGGGACTCGTTTTCACCAGACGGCAGTGGACATGGCAGAGATATATACTATGTGGCCAAAGCNNNNNNNNNNNNNNNNNNNNNNNNNCCTATATGCCCTGGGGGAAAGTATTGAATCGATCAGGCAGAAATGCCCGGTGGATGATGCAGATGCATCGTCTCCTCCAAAAACCGTCCCGTGCCTTTGCCGTTACGCCATGACTCCGGAACGCGTCACCAGACTTCGCATGAACCACGTCACAAGTATAATTGTGTGTTCCTCGTTTCCCCTTCCAAAGTACAAAATAGAAGGAGTGCAAAAAGTCAAATGCTCTAAGGTAATGCTATTTGACCACAACGTGCCATCACGCGTAAGTCCAAGGGAATATAGATCTTCCCCGGAGGCTGCACAGGAAGCGAGTNNNNNNNNNNNNNNNNNNNNNNNNNNNNNNNNNNNNNNNNNNNNNNNNNNNNNNNNNNNNNNNNNNNNNNNNNNNNNNNNNNNNNNNNNNNNNNNNNNNNNNNNNNNNNNNNNNNNNNNNNCACACACGTTGCCATCCACAACCGGAAACCTTGCGGCCGTGTCTGACTGGGTAATGAGCACCGTACCTGTCGCGCCGCCCAGAAGAAGGCGAGGGAGAAACCTGACTGTGACATGCGACGAGAGAGAAGGGAACATAACACCCATGGCTAGCGTCCGATTCTTTAGGGCAGAGCTGCATCCGGTCGTACAAGAAACAGCGGAGACACGTGACACAGCAATGTCTCTTCAGGCACCGCCGAGTACCGCCACGGAACTGAATCATCCGCCGATCTCCTTCGGAGCACCAAGCGAGACGTTCCCCATCACATTTGGGGACTTCAACGAAGGAGAAANNNNNNNNNNNNNNNNNNNNNNNNNNNNNNNNNNNNNNNNNNNNNNNNNNNNNNNGGATNACTTGACAGATAGCGACTGGTCCACGTGCTCAGACACGGACGACGAGTTATGACTAGACAGGGCAGGTGGGTATATATTCTCGTCGGACACCGGTCCAGGTCATTTACAACAGAAGTCAGTACGCCAGTCAGTGCTGCCGGTGAACACCCTGGAGGAAGTCCACGAGGAGAAGTGTTACCCACCTAAGTTGGATGAAGTAAAGGAGCAACTATTACTTAAGAAACTCCAGGAGAGTGCATCCATGGCCAACAGAAGCAGGTACCAGTCGCGCAAAGTAGAAAACATGAAAGCAACAATCATCCAGAGACTAAAGAGAGGCTGTAGACTATACTTAATGTCAGAGACCTCAAAAGTCCCTACTTACCGGACCACATATCCGGCGCCTGTGTACTCGCCTCCGGTCAACGTCCGACTGTCCAACCCCGAGTCCGCAGTGGCAGCATGCAATGAGTTCCTAGCTAGAAACTATCCAACTGTCTCATCATACCAAATTACCGACGAGTATGATGCATATTTAGACATGGTGGACGGGTCGGAGAGTTGCCTGGATCGAGCGACATTCAATCCGTCAAAACTTAGGAGCTACCCGAAACAGCACGCTTACCATGCGCCCTCCATCAGAAGCGCTGTACCGTCCCCATTCCAGAACACACTACAGAATGTACTGGCAGCAGCCACGAAAAGAAACTGCAACGTCACACAGATGAGGGAATTACCCACTNTNNNNNNNNNNNNNNNNNNNNNNNNNNNNNNNNNNNNNNNNNNNNNNNNNNNAGAATACTGGGAAGAATTTGCTGCCAGCCCTATTAGGATAACAACTGAGAATTTAACAACCTATGTTACTAAACTAAAAGGGCCAAAAGCAGCAGCGCTATTTGCAAAAACCCACAATCTGCTGCCACTGCAGGAAGTACCAATGGATAGGTTCACAGTAGATATGAAAAGGGACGTGAAGGTGACTCCTGGTACAAAGCACACAGAGGAAAGACCTAAGGTGCAGGTTATACAGGCGGCTGAACCCTTGGCGACAGCATACCTATGTGGGATTCACAGAGAGCTGGTTAGGAGGCTGAACGCCGTCCTCCTACCCAATGTACATACNNNNNNNNATATGTCTGCCGAGGATTTCGATGCCATCATAGCCGCACACTTTAAGCCAGGAGACACTGTTTTAGAAACGGACATAGCCTCCTTTGACAAGAGCCAAGATGATTCACTTGCGCTTACTGCCTTGATGTTGTTAGAAGATTTAGGGGTGGATCACTCCCTGTTGGACTTGATAGAGGCCGCTTTTGGAGAGATTTCCAGCTGTCATCTACCGACAGGTACGCGCTTCAAGTTCGGCGCCATGATGAAATCTGGTATGTTCCTAACTCTGTTCGTCAACACATTGCTAAACATCACCATCGCTAGCCGCGTGCTGGAAGATCGTCTGACAAAATCNNNNNNNNNNNNNNNNNNNNNNNNNNNNNNNNNNNNNNNNNNNNNNNNNNNNNNNNNNNNNNNNNNNNNNNNNNGCGCCACTTGGATGAACATGGAAGTGAAGATCATAGATGCAGTTGTATCCTTGAAAGCCCCTTACTTTTGTGGAGGGTTTATACTGCACGATACTGTGACGGGAACAGCCTGCAGAGTGGCAGACCCGCTAAAAAGGCTATTCAAACTGGGCAAACCGCTAGCGGCAGGTGACGAACAAGATGAAGATAGAAGACGAGCGCTGGCTGACGAAGTGATCAGATGGCAACGAACAGGGCTAATTGATGAGTTGGAGAAAGCGGTATACTCTAGGTATGAAGTGCAGGGTATATCAGTTGTGGTAATGTCCATGGCCACCTTTGCAAGCTCCAGATCTAACTTCGAGAAGCTCAGAGGACCCGTCATAACTTTGTACGGCGGTCCTAAATAGNNNNNNNNNNNNNNNNNNNNNNNNNNNNNNNNNNNNNNNNNNNNNNNNNNNNNNNNNNNNNNNNNNNNNNNNNNNNNNNNNNNNNNNNNNNNNNNNNNNNNNNNNNNNNNNNNNNNNNNNNNNNNNNNNNNNNNNNNNNNNNNNNNNNNNNNNNNNNNNNNNNNNNNNNNNNNNNNNNNNNNNNNNNNNNNNNNNNNNNNNNNNNNNNNNNNNNNNNNNNNNNNNNNNNNNNNNNNNNNNNNNNNNNNNNNNNNNNNNNNNNNNNNNAAGAAACCAGCTCAAAAGAAAAAGAAGCCGGGCCGCAGAGAGAGGATGTGCATGAAAATCGAAAATGATTGTATTTTTGAAGTCAAGTATGAAGGTAAGGTAACAGGTTACGCGTGCTTGGTGGGGGACAAAGTAATGAAACCAGCACACGTAAAGGGGACCATCGATAACGCGGACCTGGCCANNNNNNNNNNNNNNNNNNNNNNNNNNNNNNNNNNNNNNNNNNNNNNNNNNNNNNNNNNNNTGAAGTCCGACGCTTCGAAGTTCACCCATGAGAAACCAGAGGGGTACTACAACTGGCACCACGGAGCAGTACAGTACTCAGGAGGCCGGTTCACCATCCCCACAGGTGCTGGCAAACCAGGGGACAGCGGCAGACCGATCTTCGACAACAAGGGACGCGTGGTGGCCATAGTCTTAGGAGGAGCTAATGAAGGAGCCCGTACAGCCCTCTCGGTGGTGACCTGGAATAAAGACATTGTCACTAAAATCACCCCCGAGGGGGCCGAAGAGTGGAGTCTTGCCATCCCAGTCATGTGCCTGCTGGCAAATACCACGTTCCCCTGCTCCCAGCCCCCTTGCACTCCCTGCTGCTATGAAAGGGAACCAGAGGAAACCCTACGCATGCTTGAGGACAACGTCATGAGACCTGGGTACTATCAGCTGCTACAAGCATCCTTAACATGTTCTCCCCACCGTCAGCGACGCAGTACCAAGGACAACTTCAATGTCTATAAAGCCACAAGACCGTACTTAGCTCACTGTCCCGACTGTGGAGAAGGGCACTCGTGCCATAGTCCCGTAGCATTAGAACGCATCAGAAATGAAGCGACAGACGGGACGCTGAAAATCCAGGTCTCCTTGCAAATCGGAATAAAGACGGATGATAGCCACGATTGGACCAAGCTGCGTTACATGGACAACCACACGCCAGCGGACGCAGAGAGGGCGGGGCTATTTGTAAGAACATCAGCACCGTGCACGATTACTGGAACAATGGGACACTTCATCCTGACCCGATGTCCGAAAGGGGAAACTCTGACGGTGGGATTCACTGACAGTAGGAAGATCAGTCACTCATGTACGCACCCATTTCACCACGACCCTCCTGTGATAGGCCGGGAGAAATTCCATTCCCGACCGCAGCACGGTAAAGAGCTGCCTTGCAGCACGTACGTGCAGAGCACCGCCGCAACTACCGAGGAGATAGAGGTACACATGCCCCCAGACACCCCTGATCGCACACTGATGTCACAACAGTCCGGCAACGTAAAGATCACAGTTAATGGCCAGACGGTGCGGTACAAGTGTAATTGCGGTGGCTCAAATGAAGGACTAATAACTACAGACAAAGTGATTAATAACTGCAAAGTTGATCAATGTCATGCCGCGGTCACCAATCACAAAAAGTGGCAGTACAACTCCCCTCTGGTCCCGCGTAATGCTGAACTTGGGGACCGAAAAGGAAAAATCCACATCCCGTTTCCGCTGGCAAATGTAACATGCAGGGTGCCTAAAGCAAGGAACCCCACCGTGACGTACGGGAAAAACCAAGTCATCATGCTACTGTATCCCGACCACCCAACACTCCTGTCCTACCGGAACATGGGAGAAGAACCAAACTACCAAGAAGAGTGGGTGACGCATAAGAAGGAAGTCGTGCTAACCGTGCCGACTGAAGGGCTCGAGGTCACGTGGGGTAACAACGAGCCGTATAAGTATTGGCCGCAGTTATCTACAAACGGTACAGCCCATGGCCACCCGCATGAGATAATTCTGTATTATTATGAGCTGTACCCTACTATGACTGTAGTAGTTGTGTCAGTGGCCTCGTTCGTACTCCTGTCGATGGTGGGTNNNNNNNNNNNNNNNNNNNNNNNNNNNNNNNNNAGATGCATCACACCGTACGAACTGACACCAGGAGCTACCATCCCTTTCCTGCTTAGCCTAATATGCTGCATCAGAACAGCTAAAGCGGCCACATACCAAGAGGCTGCAGTATACCTGTGGAATGAACAGCAACCTTTGTTTTGGCTACAAGCCCTTATTCCGCTGGCAGCCCTGATTGTCCTATGCAACTGTCTGAGACTCTTACCATGCTGCTGTAAAACGTTGGCTTTTTTAGCCGTAATGAGCGTCGGTGCCCACACTGTGAGCGCGTACGAACACGTAACAGTGATCCCGAACACGGTGGGAGTACCGTATAAGACTCTAGTCAATAGACCGGGCTACAGTCCCATGGTATTGGAGATGGAACTACTGTCAGTCACTTTGGAGCCAACGCTATCGCTTGATTACATCACGTGCGAGTACAAAACCGTTATCCCGTCTCCGTACGTGAAATGCTGCGGTACAGCAGAGTGCAAGGACAAAAACCTACCTGACTACAGCTGTAAGGTCTTCACCGGCGTCTACCCATTTATGTGGGGCGGAGCCTACTGCTTCTGCGACGCTGAAAACACGCAATTGAGCGAAGCACACGTGGAGAAGTCCGAATCATGCAAAACAGAATTTGCATCAGCATACAGGGCTCATACCGCATCCGCATCAGCTAAGCTCCGCGTCCTTTACCAAGGAAATAACATCACTGTAACTGCCTATGCTAACGGCGACCATGCCGTCACAGTTAAGGACGCCAAATTCATTGTGGGGCCAATGTCTTCAGCCTGGACACCTTTCGACAACAAAATTGTGGTGTACAAAGGTGACGTCTATAACATGGACTACCCGCCCTTTGGCGCAGGAAGACCAGGACAATTTGGCGATATCCAAAGTCGCACACCTGAGAGTACAGACGTCTATGCTAATACACAACTGGTACTGCAGAGACCGGCTGCGGGTACGGTACATGTGCCATACTCTCAGGCACCATCTGGCTTTAAGTATTGGCTAAAAGAACGAGGGGCGTCGCTGCAGCACACAGCACCATTTGGCTGCCAAATAGCAACAAACCCGGTAAGAGCGATGAATTGCGCCGTAGGGAACATGCCCATCTCCATCGACATACCGGATGCGGCCTTCATTAGGGTCGTCGACGCGCCCTCTTTAACGGACATGTCGTGCGAGGTACCAACCTGCACCCATTCCTCAGATTTCGGGGGCGTCGCCATTATTAAATATGCAGCCAGCAAGAAAGGCAAGTGTGCGGTGCATTCGATGACCAACGCCGTCACAATTCGGGAAGCTGAGATAGAAGTTGAAGGGAATTCTCAGCTGCAAATCTCTTTCTCGACGGCCTTGGCCAGCGCCGAATTCCGCGTACAAGTCTGTTCTACACAAGTACACTGTGTAGCCNNNNNNNNNNNNNNNNNNNNNNNNNNNNNNNNNNNNNNNNNNNNNNNNNNNNNNNNNNNNNNNNNNNNNNNNNNNNNNNNNNNNNNNNNNNNNNNNNNNNNNNNNNNNNNNNNNNNNNNNNNNNNNNNNNNNNNNNNNNNNNNNNNNNNNNNNNNNNNNNNNNNNNNNNNNNNNNNNNNNNNNNNN
		</sequence>
		<sequence>
			<taxon idref="157|Brazil|RJ|Duque-de-Caxias|2018-05-07"/>
			NNNNNNNNNNNNNNNNNNNNNNNNNNNNNNNNNNNNNNNNNNNNNNNNNNNNNNNNNNNNNNNNNNNNNNNNNNNNNNNNNNNNNNNNNNNNNNNNNNNNNNNNNNNNNNNNNNNNNNNNNNNNNNNNNNNNNNNNNNNNNNNNNNNNNNNNNNNNNNNNNNNNNNNNNNNNNNNNNNNNNNNNNNNNNNNNNNNNNNNNNNNNNNNNNNNNNNNNNNGTCGGACAGGAAGTACCACTGCGTCTGCCCGATGCGCAGCGCAGAAGATCCCGAGAGACTCGCCAATTATGCGAGAAAGCTAGCATCTGCTGCAGGAAAAGTCCTGGACAGAAACATCTCTGGAAAGATCGGGGACTTACAAGCAGTAATGGCCGTGCCAGACACGGAGACGCCAACATTCTGCTTGCACACAGATGTCTCATGTAGACAGAGAGCAGACGTCGCGATATACCAAGACGTCTATGCTGTACACGCACCCACGTCGCTATACCACCAGGCGATTAAAGGGGTCCGAGTGGCGTACTGGGTAGGGTTCGACACAACCCCGTTCATGTACAATGCCATGGCGGGTGCCTACCCCTCATATTCGACAAACTGGGCAGACGAGCAGGTACTGAAGGCTAAGAACATAGGATTATGTTCAACAGACCTGACGGAAGGTAGACGAGGTAAATTGTCTATTATGAGAGGGAAGAAGCTAAAACCGTGTGACCGTGTGCTGTTCTCAGTAGGGTCAACGCTCTACCCGGAAAGCCGCAAGCTACTTAAGAGCTGGCACTTACCATCGGTGTTCCATCTAAAGGGCAAACTCAGCTTCACATGCCGCTGTGATACAGTGGTTTCGTGCGAGGGCTACGTCGTTAAGAGAATAACGATGAGCCCAGGCCTTTATGGAAAAACCACAGGGTATGCGGTAACCCACCACGCAGACGGATTCTTGATGTGCAAGACTACCGACACGGTTGACGGCGAAAGAGTGTCATTCTCGGTGTGCACATACGTGCCGGCGACCATTTGTGATCAAATGACCGGCATCCTTGCTACAGAAGTCACGCCGGAGGATGCACAGAAGCTGTTGGTGGGGCTGAACCAGAGAATAGTGGTTAACGGCAGAACGCAACGGAATACGAACACCATGAAAAACTATCTGCTTCCCGTGGTCGCCCAAGCCTTCAGTAAGTGGGCAAAGGAGTGCCGGAAAGACATGGAAGATGAAAAACTCCTGGGGGTCAGAGAAAGAACACTGACCTGCTGCTGTCTATGGGCATTCAAGAAGCAGAAAACNNNNNNNNNNNNNNNNNNNNNNGATACCCAGTCAATTCAGAAGGTTCAGGCCGAGTTTGACAGCTTTGTGGTACCGAGCCTGTGGTCGTCCGGGTTGTCAATCCCCTTGAGGACTAGAATCAAATGGTTGTTAAGCAAGGTGCCAAAAACCGACCTGATCCCATATAGCGGGGACGCCCAAGAAGCCCGGGACGCAGAAAAAGAAGCAGAGGAAGAACGAGAAGCAGAACTGACTCGTGAAGCCCTACCACCTCTACAGGCAGCACAGGAAGATGTTCAGGTCGAAATCGACGTGGAACAGCTTGAGGACAGAGCGGGTGCAGGAATAATAGAGACTCCTAGAGGAGCTATCAAAGTTACTGCCCAACCAACAGACCACGTCGTGGGAGAGTACCTGGTACTTTCCCCGCAGACCGTACTACGGAGCCAGAAGCTCAGCCTAATTCACGCTTTGGCGGAGCAAGTGAAGACGTGCACGCACAGCGGACGAGCAGGGAGGTACGCGGTCGAAGCGTACGACGGCCGAGTCCTAGTGCCCTCAGGCTATGCAATCTCGCCTGAAGACTTCCAGAGTCTAAGCGAAAGCGCAACGATGGTGTATAACGAAAGAGAGTTCGTAAACAGAAAGCTACACCACATTGCGATGCACGGACCAGCCCTGAACACCGACGAAGAGTCGTATGAGCTGGTGAGGGCAGAGAGGACAGAACACGAGTACGTCTACGATGTGGACCAGAGAAGATGCTGTAAGAAGGAAGAAGCTGCAGGACTGGTACTGGTGGGCGACTTGACTAATCCGCCCTACCACGAATTCGCATATGAAGGGCTAAGAATCCGCCCTGCCTGCCCATACAAAATTGCAGTCATAGGAGTCTTCGGAGTACCAGGATCCGGCAAGTCAGCTATTATCAAGAACCTAGTTACCAGGCAAGACCTGGTGACTAGCGGGAAGAAAGAAAACTGCCAAGAAATCACCACCGACGTGATGAGACAGAGAGGTCTAGAGATATCTGCACGTACGGTTGACTCGCTGCTCTTGAATGGATGCAACAGGCCAGTCAACGTGTTGTACGTAGACGAGGCGTTTGCGTGCCACTCTGGAACGTTACTTGCTTTGATCGCCTTGGTTAGACCAAGGCAGAAAGTTGTACTCTGTGGTGACCCGAAGCAGTGCGGCTTCTTCAATATGATGCAGATGAAAGTCAACTATAATCACAACATCTGCACCCAAGTGTACCACAAAAGTATCTCCAGGCGGTGTACACTGCCTGTGACCGCCATTGTGTCATCGTTGCATTACGAAGGCAAAATGCGCACTACGAATGAGTACAACAAGCCGATTGTAGTGGACACTACAGGCTCAACAAAACCTGACCCTGGAGATCTCGTGTTAACGTGCTTCAGAGGGTGGGTTAAACAACTGCAAATTGACTATCGTGGATACGAGGTCATGACAGCAGCCGCATCCCAAGGGTTAACNNNNNNNNNNNNNNNNNNNNNNNNNNNNNNNNNNNNNNNNNNNNNNNNNNNNNNNNNNNNNNNNNNNNNNNNNNNNNNNNNCCTAACACGTACGGAAGGTAAACTGGTATGGAAGACACTTTCCGGTGACCCGTGGATAAAGACGCTGCAGAACCCACCGAAAGGAAACTTCAAAGCAACTATCAAGGAGTGGGAGGTGGAGCATGCATCAATAATGGCGGGCATCTGCAGTCACCAAATGACCTTTGATACATTCCAAAACAAAGCCAATGTTTGTTGGGCTAAGAGCTTGGTCCCTATCCTCGAAACAGCGGGGATAAAACTAAATGATAGGCAGTGGTCCCAGATAATTCAAGCCTTCAAAGAAGATAAAGCATACTCACCTGAAGTAGCCCTGAATGAAATATGCACGCGCATGTATGGGGTGGATTTAGACAGTGGGCTATTTTCTAAACCATTGGTGTCTGTGTATTACTCGGATAACCACTGGGATAATAGGCCTGGAGGGAAGATGTTCGGATTCAACCCCGAGGCAGCATCCATTCTAGAAAGAAAGTATCCATTCACAAAAGGGAAGTGGAACATCAACAAGCAGATCTGTGTGACCACCAGGAGGATAGAAGACTTTAACCCTACCACCAATATTATACCGGCCAATAGGAGACTACCACACTCATTAGTGGCCGAACACCGCCCAGTAAAAGGGGAAAGAATGGAATGGCTGGTTAATAAGATAAACGGCCACCACGTGCTCCTGGTCAGTGGCTATAATCTTGTACTGCCTACTAAGAGAGTCACTTGGGTAGCGCCACTAGGTGTCCGCGGAGCGGACTACACATACAACCTAGAGTTGGGTCTGCCAGCAACGCTTGGCAGGTATGACCTAGTGGTCATAAACATCCACACACCTTTTCGCATACACCATTACCAACAGTGCGTAGACCACGCAATGAAACTGCAAATGCTCGGGGGTGACTCATTGAGACTGCTCAAACCGGGTGGCTCTCTATTGATCAGAGCATATGGTTACGCAGATAGAACCAGTGAACGAGTCATCTGCGTGTTGGGACGCAAGTTCAGATCGTCTAGAGCGTTGAAACCACCATGTGTCACCAGCAACACTGAGATGTTTTTCCTATTCAGCAACTTTGACAATGGCAGAAGGAATTTCACAACTCATGTCATGAATAATCAACTGAATGCAGCCTTTGTAGGACAGGCCACCCGAGCAGGATGTGCACCGTCGTACCGGGTAAAACGCATGGACATCGCGAAGAACGATGAAGAGTGCGTAGTTAACGCCGCTAACCCTCGCGGGTTACCGGGTGACGGTGTTTGCAAGGCAGTATACAAAAAATGGCCGGAGTCCTTTAAGAATAGTGCAACACCAGTGGGAACCGCAAAAACAGTCATGTGCGGTACGTATCCAGTAATCCACGCCGTTGGACCGAATTTCTCTAATTATTTGGAATCTGAAGGGGACCGGGAATTGGCAGCTGCCTATCGAGAAGTCGCAAAGGAAGTAACTAGACTGGGAGTAAATAGTGTAGCTATACCTCTCCTCTCCACAGGTGTATACTCAGGANNNNNNNNNNNNNNNNNNNNNNNNNNNNNNNNNNNCTTCACAGCCATGGACTCGACGGATGCAGACGTGGTCATCTACTGTCGCGACAAAGAATGGGAGAAGAAAATATCCGAGGCCATACAGATGCGGACTCAAGTGGAGTTGCTGGATGAGCACATCTCCATAGACTGCGATATTGTTCGCGTGCACCCTGACAGCAGCTTGGCAGGCAGAAAAGGATACAGCACCACGGAAGGCGCACTGTACTCATATCTAGAAGGGACTCGTTTTCACCAGACGGCAGTGGACATGGCAGAGATATATACTATGTGGCCAAAGCAAACAGAGGCCAACGAGCAAGTCTGCCTATATGCCCTGGGGGAAAGTATTGAATCGATCAGGCAGAAATGCCCGGTGGATGATGCAGATGCATCGTCTCCTCCAAAAACCGTCCCGTGCCTTTGCCGTTACGCCATGACTCCGGAACGCGTCACCAGACTTCGCATGAACCACGTCACAAGTATAATTGTGTGTTCCTCGTTTCCCCTTCCAAAGTACAAAATAGAAGGAGTGCAAAAAGTCAAATGCTCTAAGGTAATGCTANNNNNNNACAACGTGCCATCACGCGTAAGTCCAAGGGAATATAGATCTTCCCCGGAGGCTGCACAGGAAGCGAGTACAACCACGTCACTGACGCATAGCCAATTCGACCTAAGCGTTGACGGCGAGATACTACCCGTCCCGTCAGATCTGGATGCTGACGCCCCAGCCCTANNNNNNNNNNNNNNNNNNNNNNNNNNNNNNNNNNNNNNNNNNNNNNNNNNNNNNNTTGCGGCCGTGTCTGACTGGGTAATGAGCACCGTACCTGTCGCGCCGCCCAGAAGAAGGCGAGGGAGAAACCTGACTGTGACATGCGACGAGAGAGAAGGGAACATAACACCCATGGCTAGCGTCCGATTCTTTAGGGCAGAGCTGCATCCGGTCGTACAAGAAACAGCGGAGACGCGTGACACAGCAATGTCTCTTCAGGCACCGCCGAGTACCGCCACGGAACTGAATCATCCGCCGATCTCCTTCGGAGCACCAAGCGAGACGTTCCCCATTACATTTGGGGACTTCAACGAAGGAGAAATCGAAAGCTTGTCTTCTGAGCTGCTAACTTTCGGAGACTTCCTACCCGGAGAAGTGGATGACTTGACAGATAGCGACTGGTCCACGTGCTCAGACACGGACGACGAGTTATGACTAGACAGGGCAGGTGGGTATATATTCTCGTCGGACACCGGTCCAGGTCATTTACAACAGAAGTCAGTACGCCAGTCAGTGCTGCCGGTGAACACCCTGGAGGAAGTCCACGAGGAGAAGTGTTACCCACCTAAGTTGGATGAAGTAAAGGAGCAACTATTACTTAAGAAACTCCAGGAGAGTGCATCCATGGCCAACAGAAGCAGGTACCAGTCGCGCAAAGTAGAAAACATGAAAGCAACAATCATCCAGAGACTAAAGAGAGGCTGTAGACTATACTTAATGTCAGAGACCTCAAAAGTCCCTACTTACCGGACCACATATCCGGCGCCTGTGTACTCGCCTCCGGTCAACGTCCGACTGTCCAACCCCGAGTCCGCAGTGGCAGCATGCAATGAGTTCCTAGCTAGAAACTATCCAACTGTCTCATCATACCAAATTACCGACGAGTATGATGCATATTTAGACATGGTGGACGGGTCGGAGAGTTGCCTGGATCGAGCGACATTCAATCCGTCAAAACTTAGGAGCTACCCGAAACAGCACGCTTACCATGCGCCCTCCATCAGAAGCGCTGTACCGTCCCCATTCCAGAACACACTACAGAATGTACTGGCAGCAGCCACGAAAAGAAACTGCAACGTCACACAGATGAGGGAATTACCCACTTTGGACTCAGCAGTATTCAACGTGGAGTGTTTTAAAAAATTCGCATGCAACCAAGAATACTGGGAAGAATTTGCTGCCAGCCCTATTAGGATAACAACTGAGAATTTAACAACCTATGTTACTAAACTAAAAGGGCCAAAAGCAGCAGCGCTATTTGCAAAAACCCACAATCTGCTGCCACTGCAGGAAGTACCAATGGATAGGTTCACAGTAGATATGAAAAGGGACGTGAAGGTGACTCCTGGTACAAAGCACACAGAGGAAAGACCTAAGGTGCAGGTTATACAGGCGGCTGAACCCTTGGCGACAGCATACCTATGTGGGATTCACAGAGAGCTGGTTAGGAGGCTGAACGCCGTCCTCCTACCCAATGTACATACACTATTTGATATGTCTGCCGAGGATTTCGATGCCATCATAGCCGCACACTTTAAGCCAGGAGACACTGTTTTAGAAACGGACATAGCCTCCTTTGACAAGAGCCAAGATGATTCACTTGCGCTTACTGCCTTGATGTTGTTAGAAGATTTAGGGGTGGATCACTCCCTGTTGGACTTGATAGAGGCCGCTTTTGGAGAGATTTCCAGCTGTCATCTACCGACAGGTACGCGCTTCAAGTTCGGCGCCATGATGAAATCTGGTATGTTCCTAACTCTGTTCGTCAACACATTGCTAAACATCACCATCGCTAGCCGCGTGCTGGAAGATCGTCTGACAAAATCCGCGTGCGCGGCCTTCATCGGCGACGACAACATAATACATGGAGTCGTCTCCGATGAATTGATGGCAGACAGATGCGCCACTTGGATGAACATGGAAGTGAAGATCATAGATGCAGTTGTATCCTTGAAAGCCCCTTACTTTTGTGGAGGGTTTATACTGCACGATACTGTGACGGGAACAGCCTGCAGAGTGGCAGACCCGCTAAAAAGGCTATTCAAACTGGGCAAACCGCTAGCGGCAGGTGACGAACAAGATGAAGATAGAAGACGAGCGCTGGCTGACGAAGTGATCAGATGGCAACGAACAGGGCTAATTGATGAGTTGGAGAAAGCGGTATACTCTAGGTATGAAGTGCAGGGTATATCAGTTGTGGTAATGTCCATGGCCACCTTTGCAAGCTCCAGATCTAACTTCGAGAAGCTCAGAGGACCCGTCATAACTTTGTACGGCGGTCCTAAATAGNNNNNNNNNNNNNNNNNNNNNNNNNNNNNNNNNNNNNNNNNNNNNNNNNNNNNNNNNNNNNNNNNNNNNNNNNNNNNNNNNNNNNNNNNNNNNNNNNNNNNNNNNNNNNNNNNNNNNNNNNNNNNNNNNNNNNNNNNNNNNNNNNNNNNNNNNNNNNNNNNNNNNNNNNNNNNNNNNNNNNNNNNNNNNNNNNNNNNNNNNNNNNNNNNNNNNNNNNNNNNNNNNNNNNNNNNNNNCAACACAAACCAAAAGAAGCAGCCGCCTAAAAAGAAACCAGCTCAAAAGAAAAAGAAGCCGGGCCGCAGAGAGAGGATGTGCATGAAAATCGAAAATGATTGTATTTTTGAAGTCAAGTATGAAGGTAAGGTAACAGGTTACGCGTGCTTGGTGGGGGACAAAGTAATGAAACCAGCACACGTAAAGGGGACCATCGATAACGCGGACCTNNNNNNNNNNNNNNNNNNNNNNNNNNNNNNNNNNNNNNNNNNNNNNNNNNNNNNNNNNNNNNNNNNNNNNNNNNNNNNNNNNNNNNNNNNNNNNNNNNNNNNNNNNNNNNNNNNNNNNNNNNNNNNNNNNNNNNNNNNNNNNNNNNNNNNNCGGTTCACCATCCCCACAGGTGCTGGCAAACCAGGGGACAGCGGCAGACCGATCTTCGACAACAAGGGACGCGTGGTGGCCATAGTCTTAGGAGGAGCTAATGAAGGAGCCCGTACAGCCCTCTCGGTGGTGACCTGGAATAAAGACATTGTCACTAAAATCACCCCCGAGGGGGCCGAAGAGTGGAGTCTTGCCATCCCAGTCATGTGCCTGCTGGCAAATACCACGTTCCCCTGCTCCCAGCCCCCTTGCACTCCCTGCTGCTATGAAAGGGAACCAGAGGAAACCCTACGCATGCTTGAGGACAACGTCATGAGACCTGGGTACTATCAGCTGCTACAAGCATCCTTAACATGTTCTCCCCACCGTCAGCGACGCAGTACCAAGGACAACTTCAATGTCTATAAAGCCACAAGACCGTACTTAGCTCACTGTCCCGACTGTGGAGAAGGGCACTCGTGCCATAGTCCCGTAGCATTAGAACGCATCAGAAATGAAGCGACAGACGGGACGCTGAAAATCCAGGTCTCCTTGCAAATCGGAATAAAGACGGATGATAGCCACGATTGGACCAAGCTGCGTTACATGGACAACCACACGCCAGCGGACGCAGAGAGGGCGGGGCTATTTGTAAGAACATCAGCACCGTGCACGATTACTGGAACAATGGGACACTTCATCCTGACCCGATGTCCGAAAGGGGAAACTCTGACGGTGGGATTCACTGACAGTAGGAAGATCAGTCACTCATGTACGCACCCATTTCACCACGACCCTCCTGTGATAGGCCGGGAGAAATTCCATTCCCGACCGCAGCACGGTAAAGAGCTGCCTTGCAGCACGTACGTGCAGAGCACCGCCGCAACTACCGAGGAGATAGAGGTACACATGCCCCCAGACACCCCTGATCGCACACTGATGTCACAACAGTCCGGCAACGTAAAGATCACAGTTAATGGCCAGACGGTGCGGTACAAGTGTAATTGCGGTGGCTCAAATGAAGGACTAATAACTACAGACAAAGTGATTAATAACTGCAAAGTTGATCAATGTCATGCCGCGGTCACCAATCACAAAAAGTGGCAGTACAACTCCCCTCTGGTCCCGCGTAATGCTGAACTTGGGGACCGAAAAGGAAAAATCCACATCCCGTTTCCGCTGGCAAATGTAACATGCAGGGTGCCTAAAGCAAGGAACCCCACCGTGACGTACGGGAAAAACCAAGTCATCATGCTACTGTATCCCGACCACCCAACACTCCTGTCCTACCGGAACATGGGAGAAGAACCAAACTACCAAGAAGAGTGGGTGACGCATAAGAAGGAAGTCGTGCTAACCGTGCCGACTGAAGGGCTCGAGGTCACGTGGGGTAACAACGAGCCGTATAAGTATTGGCCGCAGTTATCTACAAACGGTACAGCCCATGGCCACCCGCATGAGATAATTCTGTATTATTATGAGCTGTACCCTACTATGACTGTAGTAGTTGTGTCAGTGGCCTCGTTCGTACTCCTGTCGATGGTGGGTGTGGCAGTGGGGATGTGCATGTGTGCACGACGCAGATGCATCACACCGTACGAACTGACACCAGGAGCTACCGTCCCTTTCCTGCTTAGCCTAATATGCTGCATCAGAACAGCTAAAGCGGCCACATACCAAGAGGCTGCGGTATACCTGTGGAATGAACAGCAACCTTTGTTTTGGCTACAAGCCCTTATTCCGCTGGCAGCCCTGATTGTCCTATGCAACTGNNNNNNNNNNNNNNNNNNNNNNNNNNNNNNNNNNNNNNNNNNNNNNNNNNNNNNNNNNNNNNNNNACACTGTGAGCGCGTACGAACACGTAACAGTGATCCCGAACACGGTGGGAGTACCGTATAAGACTCTAGTCAATAGACCGGGCTACAGTCCCATGGTATTGGAGATGGAACTACTGTCAGTCACTTTGGAGCCAACGCTATCGCTTGATTACATCACGTGCGAGTACAAAACCGTTATCCCGTCTCCGTACGTGAAATGCTGCGGTACAGCAGAGTGCAAGGACAAAAACCTACCTGACTACAGCTGTAAGGTCTTCACCGGCGTCTACCCATTTATGTGGGGCGGAGCCTACTGCTTCTGCGACGCTGAAAACACGCAATTGAGCGAAGCACACGTGGAGAAGTCCGAATCATGCAAAACAGAATTTGCATCAGCATACAGGGCTCATACCGCATCCGCATCAGCTAAGCTCCGCGTCCTTTACCAAGGAAATAACATCACTGTAACTGCCTATGCTAACGGCGACCATGCCGTCACAGTTAAGGACGCCAAATTCATTGTGGGGCCAATGTCTTCAGCCTGGACACCTTTCGACAACAAAATTGTGGTGTACAAAGGTGACGTCTATAACATGGACTACCCGCCCTTTGGCGCAGGAAGACCAGGACAATTTGGCGATATCCAAAGTCGCACACCTGAGAGTACAGACGTCTATGCTAATACACAACTGGTACTGCAGAGACCGGCTGCGGGTACGGTACATGTGCCATACTCTCAGGCACCATCTGGCTTTAAGTATTGGCTAAAAGAACGAGGGGCGTCGCTGCAGCACACAGCACCATTTGGCTGCCAAATAGCAACAAACCCGGTAAGAGCGATGAATTGCGCCGTAGGGAACATGCCCATCTCCATCGACATACCGGATGCGGCCTTCATTAGGGTCGTCGACGCGCCCTCTTTAACGGACATGTCGTGCGAGGTACCAACCTGCACCCATTCCTCAGATTTCGGGGGCGTCGCCATTATTAAATATGCAGCCAGCAAGAAAGGCAAGTGTGCGGTGCATTCGATGACCAACGCCGTCACAATTCGGGAAGCTGAGATAGAAGTTGAAGGGAATTCTCAGCTGCAAATCTCTTTCTCGACGGCCTTGGCCAGCGCCGAATTCCGCGTACAAGTCTGTTCTACACAAGTACACTGTGTAGCCNNNNNNNNNNNNNNNNNNNNNNNNNNNNNNNNNNNNNNNNNNNNNNNNNNNNNNNNNNNNNNNNNNNNNNNNNNNNNNNNNNNNNNNNNNNNNNNNNNNNNNNNNNNNNNNNNNNNNNNNNNNNNNNNNNNTGTTGCAGCACTGATTCTAATCGTGGTGCTATGCGTGTCGTTCAGCAGGCACTAA
		</sequence>
		<sequence>
			<taxon idref="159|Brazil|RJ|Duque-de-Caxias|2018-05-07"/>
			ATGGATCCTGTGTACGTGGACATAGACGCTGACAGCGCCTTTTTGAAGGCCCTGCAACGTGCGTANNNNNNNNNNNNNNNNNNNNNNNNNNNNNNNNNNNNNNNNNNNNNNNNNNNNNNNNNNNNNNNNNNNNNNNNNNNNNNNNNNNNNNNNNNNNNNNNNNNNNNNNNNNNNNNNNNNNNNNNNNNNNNNNNNNNNNNNNNNNNNNNNNNNNNNNNGTCGGACAGGAAGTACCACTGCGTCTGCCCGATGCGCAGCGCAGAAGATCCCGAGAGACTCGCCAATTATGCGAGAAAGCTAGCATCTGCTGCAGGAAAAGTCCTGGACAGAAACATCTCTGGAAAGATCGGGGACTTACAAGCAGTAATGGCCGTGCCAGACACGGAGACGCCAACATTCTGCTTGCACACAGATGTCTCATGTAGACAGAGAGCAGACGTCGCGATATACCAAGACGTCTATGCTGTACACGCACCCACGTCGCTATACCACCAGGCGATTAAAGGGGTCCGAGTGGCGTACTGGGTAGGGTTCGACACAACCCCGTTCATGTACAATGCCATGGCGGGTGCCTACCCCTCATATTCGACAAACTGGGCAGACGAGCAGGTACTGAAGGCTAAGAACATAGGATTATGTTCAACAGACCTGACGGAAGGTAGACGAGGTAAATTGTCTATTATGAGAGGGAAGAAGCTAAAACCGTGTGACCGTGTGCTGTTCTCAGTAGGGTCAACGCTCTACCCGGAAAGCCGCAAGCTACTTAAGAGCTGGCACTTACCATCGGTGTTCCATCTAAAGGGCAAACTCAGCTTCACATGCCGCTGTGATACAGTGGTTTCGTGCGAGGGCTACGTCGTTAAGAGAATAACGATGAGCCCAGGCCTTTATGGAAAAACCACAGGGTATGCGGTAACCCACCACGCAGACGGATTCTTGATGTGCAAGACTACCGACACGGTTGACGGCGAAAGAGTGTCATTCNNNNNNNNCACATACGTGCCGGCGACCATTTGTGATCAAATGACCGGCATCCTTGCTACAGAAGTCACGCCGGAGGATGCACAGAAGCTGTTGGTGGGGCTGAACCAGAGAATAGTGGTTAACGGCAGAACGCAACGGAATACGAACACCATGAAAAACTATCTGCTTCCCGTGGTCGCCCAAGCCTTCAGTAAGTGGGCAAAGGAGTGCCGGAAAGACATGGAAGATGAAAAACTCCTGGGGGTCAGAGAAAGAACACTGACCTGCTGCTGTCTATGGGCATTCAAGAAGCANNNNNNNNNNNNNNNNNNNNNNNNNNNNNNNACCCAGTCAATTCAGAAGGTTCAGGCCGAGTTTGACAGCTTTGTGGTACCGAGCCTGTGGTCGTCCGGGTTGTCAATCCCCTTGAGGACTAGAATCAAATGGTTGTTAAGCAAGGTGCCAAAAACCGACCTGATCCCATATAGCGGGGACGCCCAAGAAGCCCGGGACGCAGAAAAAGAAGCAGAGGAAGAACGAGAAGCAGAACTGACTCGTGAAGCCCTACCACCTCTACAGGCAGCACAGGAAGATGTTCAGGTCGAAATCGACGTGGAACAGCTTGAGGACAGAGCGGGTGCAGGAATAATAGAGACTCCTAGAGGAGCTATCAAAGTTACTGCCCAACCAACAGACCACGTCGTGGGAGAGTACCTGGTACTTTCCCCGCAGACCGTACTACGGAGCCAGAAGCTCAGCCTAATTCACGCTTTGGCGGAGCAAGTGAAGACGTGCACGCACAGCGGACGAGCAGGGAGGTACGCGGTCGAAGCGTACGACGGCCGAGTCCTAGTGCCCTCAGGCTATGCAATCTCGCCTGAAGACTTCCAGAGTCTAAGCGAAAGCGCAACGATGGTGTATAACGAAAGAGAGTTCGTAAACAGAAAGCTACACCACATTGCGATGCACGGACCAGCCCTGAACACCGACGAAGAGTCGTATGAGCTGGTGAGGGCAGAGAGGACAGAACACGAGTACGTCTACGATGTGGACCAGAGAAGATGCTGTAAGAAGGAAGAAGCTGCAGGACTGGTACTGGTGGGCGACTTGACTAATCCGCCCTACCACGAATTCGCATATGAAGGGCTAAAAATCCGCCCTGCCTGCCCATACAAAATTGCAGTCATAGGAGTCTTCGGAGTACCAGGATCCGGCAAGTCAGCTATTATCAAGAACCTAGTTACCAGGCAAGACCTGGTGACTAGCGGAAAGAAAGAAAACTGCCAAGAAATCACCACCGACGTGATGAGACAGAGAGGTCTAGAGATATCTGCACGTACGGTTGACTCGCTGCTCTTGAATGGATGCAACAGGCCAGTCGACGTGTTGTACGTAGACGAGGCGTTTGCGTGCCACTCTGGAACGTTACTTGCTTTGATCGCCTTGGTTAGACCAAGGCAGAAAGTTGTACTCTGTGGTGACCCGAAGCAGTGCGGCTTCTTCAATATGATGCAGATGAAAGTCAACTATAATCACAACATCTGCACCCAAGTGTACCACAAAAGTATCTCCAGGCGGTGTACACTGCCTGTGACCGCCATTGTGTCATCGTTGCATTACGAAGGCAAAATGCGCACTACGAATGAGTACAACAAGCCGATTGTAGTGGACACTACAGGCTCAACAAAACCTGACGCTGGAGATCTCGTGTTAACGTGCTTCAGAGGGTGGGTTAAACAACTGCAAATTGACTATCGTGGATACGAGGTCATGACAGCAGCCGCATCCCAAGGGTTAACNNNNNNNNNNNNNNNNNNNNNNNNNNNNNNNNNNNNNNNNNNNNNNNNNNNNNNNNNNNNNNNNNNNNNNNNNNNNNNNNNCCTAACACGTACGGAAGGTAAACTGGTATGGAAGACACTTTCCGGTGACCCGTGGATAAAGACGCTGCAGAACCCACCGAAAGGAAACTTCAAAGCAACTATCAAGGAGTGGGAGGTGGAGCATGCATCAATAATGGCGGGCATCTGCAGTCACCAAATGACCTTTGATACATTCCAAAACAAAGCCAATGTTTGTTGGGCTAAGAGCTTGGTCCCTATCCTCGAAACAGCGGGGATAAAACTAAATGATAGGCAGTGGTCCCAGATAATTCAAGCCTTCAAAGAAGATAAAGCATACTCACCTGAAGTAGCCCTGAATGAAATATGCACGCGCATGTATGGGGTGGATTTAGACAGTGGGCTATTTTCTAAACCATTGGTGTCTGTGTATTACTCGGATAACCACTGGGATAATAGGCCTGGAGGGAAGATGTTCGGATTCAACCCCGAGGCAGCATCCATTCTAGAAAGAAAGTATCCATTCACAAAAGGGAAGTGGAACATCAACAAGCAGATCTGTGTGACCACCAGGAGGATAGAAGACTTTAACCCTACCACCAATATTATACCGGCCAATAGGAGACTACCACACTCATTAGTGGCCGAACACCGCCCAGTAAAAGGGGAAAGAATGGAATGGCTGGTTAATAAGATAAACGGCCACCACGTGCTCCTGGTCAGTGGCTATAATCTTGTACTGCCTACTAAGAGAGTCACTTGGGTAGCGCCACTAGGTGTCCGCGGAGCGGACTACACATACAACCTAGAGTTGGGTCTGCCAGCAATGCTTGGCAGGTATGACCTAGTGGTCATAAACATCCACACACCTTTTCGCATACACCATTACCAACAGTGCGTAGACCACGCAATGAAACTGCAAATGCTCGGGGGTGACTCATTGAGACTGCTCAAACCGGGTGGCTCTCTATTGATCAGAGCATATGGTTACGCAGATAGAACCAGTGAACGAGTCATCTGCGTGTTGGGACGCAAGTTCAGATCGTCTAGAGCGTTGAAACCACCATGTGTCACCAGCAACACTGAGATGTTTTTCCTATTCAGCAACTTTGACAATGGCAGAAGGAATTTCACAACTCATGTCATGAATAATCAACTGAATGCAGCCTTTGTAGGACAGGCCACCCGAGCAGGATGTGCACCGTCGTACCGGGTAAAACGCATGGACATCGCGAAGAACGATGAAGAGTGCGTAGTTAACGCCGCTAACCCTCGCGGGTTACCGGGTGACGGTGTTTGCAAGGCAGTATACAAAAAATGGCCGGAGTCCTTTAAGAATAGTGCAACACCAGTGGGAACCGCAAAAACAGTCATGTGCGGTACGTATCCAGTAATCCACGCCGTTGGACCGAATTTCTCTAATTATTTGGAATCTGAAGGGGACCGGGAATTGGCAGCTGCCTATCGAGAAGTCGCAAAGGAAGTAACTAGACTGGGAGTAAATAGTGTAGCTATACCTCTCCTCTCCACAGGTGNNNNNNNNNNNNNNNNNNNNAGGCTGACCCAGTCACTGAACCACCTCTTCACAGCCATGGACTCGACGGATGCAGACGTGGTCATCTACTGTCGCGACAAAGAATGGGAGAAGAAAATATCCGAGGCCATACAGATGCGGACTCAAGTGGAGTTGCTGGATGAGCACATCTCCATAGACTGCGATATTGTTCGCGTGCACCCTGACAGCAGCTTGGCAGGCAGAAAAGGATACAGCACCACGGAAGGCGCACTGTACTCATATCTAGAAGGGACTCGTTTTCACCAGACGGCAGTGGACATGGCAGAGATATATACTATGTGGCCAAAGCAAACAGAGGCCAACGAGCAAGTCTGCCTATATGCCCTGGGGGAAAGTATTGAATCGATCAGGCAGAAATGCCCGGTGGATGATGCAGATGCATCGTCTCCTCCAAAAACCGTCCCGTGCCTTTGCCGTTACGCCATGACTCCGGAACGCGTCACCAGACTTCGCATGAACCACGTCACAAGTATAATTGTGTGTTCCTCGTTTCCCCTTCCAAAGTACAAAATAGAAGGAGTGCAAAAAGTCAAATGCTCTAAGGTAATGCTATTTGACCACAACGTGCCATCACGCGTAAGTCCAAGGGAATATAGATCTTCCCCGGAGGCTGCACAGGAAGCGAGTNNNNNNNNNNNNNNNNNNNNNNNNNNNNNNNNNNNNNNNNNNNNNNNNNNNNNNNNNNNNNNNNNNNNNNNNNNNNNNNNNNNNNNNNNNNNNNNNNNNNNNNNNNNNNNNNNNNNNNNNNNNNNNNNNNNNNNNNNNNNNNNNNNNNNNNNNNCNGCCGTGTCTGACTGGGTAATGAGCACCGTACCTGTCGCGCCGCCCAGAAGAAGGCGAGGGAGAAACCTGACTGTGACATGCGACGAGAGAGAAGGGAACATAACACCCATGGCTAGCGTCCGATTCTTTAGGGCAGAGCTGCATCCGGTCGTACAAGAAACAGCGGAGACACGTGACACAGCAATGTCTCTTCAGGCACCGCCGAGTACCGCCACGGAACTGAATCATCCGCCGATCTCCTTCGGAGCACCAAGCGAGACGTTCCCCATCACATTTGGGGACTTCAACGNNNNNNNNNNNNNNNNNNNNNNNNNNNNNNNNNNNNNNNNNNNNNNCTTCCTACCCGGAGAAGTGGATGACTTGACAGATAGCGACTGGTCCACGTGCTCAGACACGGACGACGAGTTATGACTAGACAGGGCAGGTGGGTATATATTCTCGTCGGACACCGGTCCAGGTCATTTACAACAGAAGTCAGTACGCCAGTCAGTGCTGCCGGTGAACACCCTGGAGGAAGTCCACGAGGAGAAGTGTTACCCACCTAAGTTGGATGAAGTAAAGGAGCAACTATTACTTAAGAAACTCCAGGAGAGTGCATCCATGGCCAACAGAAGCAGGTACCAGTCGCGCAAAGTAGAAAACATGAAAGCAACAATCATCCAGAGACTAAAGAGAGGCTGTAGACTATACTTAATGTCAGAGACCTCAAAAGTCCCTACTTACCGGACCACATATCCGGCGCCTGTGTACTCGCCTCCGGTCAACGTCCGACTGTCCAACCCCGAGTCCGCAGTGGCAGCATGCAATGAGTTCCTAGCTAGAAACTATCCAACTGTCTCATCATACCAAATTACCGACGANNNNGATGCATATTTAGACATGGTGGACGGGTCGGAGAGTTGCCTGGATCGAGCGACATTCAATCCGTCAAAACTTAGGAGCTACCCGAAACAGCACGCTTACCATGCGCCCTCCATCAGAAGCGCTGTACCGTCCCCATTCCAGAACACACTACAGAATGTACTGGCAGCAGCCACGAAAAGAAACTGCAACGTCACACAGATGAGGGAATTACCCACTTTGGACTCAGCAGTATTCAACGTGGAGTGTTTTAAAAAATTCGCATGCAACCAAGAATACTGGGAAGAATTTGCTGCCAGCCCTATTAGGATAACAACTGAGAATTTAACAACCTATGTTACTAAACTAAAAGGGCCAAAAGCAGCAGCGCTATTTGCAAAAACCCACAATCTGCTGCCACTGCAGGAAGTACCAATGGATAGGTTCACAGTAGATATGAAAAGGGACGTGAAGGTGACTCCTGGTACAAAGCACACAGAGGAAAGACCTAAGGTGCAGGTTATACAGGCGGCTGAACCCTTGGCGACAGCATACCTATGTGGGATTCACAGAGAGCTGGTTAGGAGGCTGAACGCCGTCCTCCTACCCAATGTACATACNNNNNNNNNNNNNNCTGCCGAGGATTTCGATGCCATCATAGCCGCACACTTTAAGCCAGGAGACACTGTTTTAGAAACGGACATAGCCTCCTTTGACAAGAGCCAAGATGATTCACTTGCGCTTACTGCCTTGATGTTGTTAGAAGATTTAGGGGTGGATCACTCCCTGTTGGACTTGATAGAGGCCGCTTTTGGAGAGATTTCCAGCTGTCATCTACCGACAGGTACGCGCTTCAAGTTCGGCGCCATGATGAAATCTGGTATGTTCCTAACTCTGTTCGTCAACACATTGCTAAACATCNNCANCGCTAGCCGCGTGCNGGAAGANNGTCTGACAAAATCCGCGTGCGCGGCCTTCATCGGCGACGACAACATAATACATGGAGTCGTCTCCGATGAATTGATGGCAGACAGATGCGCCACTTGGATGAACATGGAAGTGAAGATCATAGATGCAGTTGTATCCTTGAAAGCCCCTTACTTTTGTGGAGGGTTTATACTGCACGATACTGTGACGGGAACAGCCTGCAGAGTGGCAGACCCGCTAAAAAGGCTATTCAAACTGGGCAAACCGCTAGCGGCAGGTGACGAACAAGATGAAGATAGAAGACGAGCGCTGGCTGACGAAGTGATCAGATGGCAACGAACAGGGCTAATTGATGAGTTGGAGAAAGCGGTATACTCTAGGTATGAAGTGCAGGGTATATCAGTTGTGGTAATGTCCATGGCCACCTTTGCAAGCTCCAGATCTAACTTCGAGAAGCTCAGAGGACCCGTCATAACTTTGTACGGCGGTCCTAAATAGNNNNNNNNNNNNNNNNNNNNNNNNNNNNNNNNNNNNNNNNNNNNNNNNNNNNNNNNNNNNNNNNNNNNNNNNNNNNNNNNNNNNNNNNNNNNNNNNNNNNNNNNNNNNNNNNNNNNNNNNNNNNNNNNNNNNNNNNNNNNNNNNNNNNNNNNNNNNNNNNNNNNNNNNNNNNNNNNNNNNNNNNNNNNNNNNNNNNNNNNNNNNNNNNNNNNNNNNNNNNNNNNNNNNNNNNNNNNNNNNNNNNNNNNNNNNNNNNNNNNNNNNNNNNNNNAACCAGCTCAAAAGAAAAAGAAGCCGGGCCGCAGAGAGAGGATGTGCATGAAAATCGAAAATGATTGTATTTTTGAAGTCAAGTATGAAGGTAAGGTAACAGGTTACGCGTGCTTGGTGGGGGACAAAGTAATGAAACCAGCACACGTAAAGGGGACCATCGATAACGCGGACCTGGCCAAACTGGCCTTTAAGCGGTCATCTAAGTATGACCTTGAATGCGCGCAGATACCCGTGCACATGAAGTCCGACGCTTCGAAGTTCACCCATGAGAAACCAGAGGGGTACTACAACTGGCACCACGGAGCAGTACAGTACTCAGGAGGCCGGTTCACCATCCCCACAGGTGCTGGCAAACCAGGGGACAGCGGCAGACCGATCTTCGACAACAAGGGACGCGTGGTGGCCATAGTCTTAGGAGGAGCTAATGAAGGAGCCCGTACAGCCCTCTCGGTGGTGACCTGGAATAAAGACATTGTCACTAAAATCACCCCCGAGGGGGCCGAAGAGTGGAGTCTTGCCATCCCAGTCATGTGCCTGCTGGCAAATACCACGTTCCCCTGCTCCCAGCCCCCTTGCACTCCCTGCTGCTATGAAAGGGAACCAGAGGAAACCCTACGCATGCTTGAGGACAACGTCATGAGACCTGGGTACTATCAGCTGCTACAAGCATCCTTAACATGTTCTCCCCACCGTCAGCGACGCAGTACCAAGGACAACTTCAATGTCTATAAAGCCACAAGACCGTACTTAGCTCACTGTCCCGACTGTGGAGAAGGGCACTCGTGCCATAGTCCCGTAGCATTAGAACGCATCAGAAATGAAGCGACAGACGGGACGCTGAAAATCCAGGTCTCCTTGCAAATCGGAATAAAGACGGATGATAGCCACGATTGGACCAAGCTGCGTTACATGGACAACCACACGCCAGCGGACGCAGAGAGGGCGGGGCTATTTGTAAGAACATCAGCACCGTGCACGATTACTGGAACAATGGGACACTTCATCCTGACCCGATGTCCGAAAGGGGAAACTCTGACGGTGGGATTCACTGACAGTAGGAAGATCAGTCACTCATGTACGCACCCATTTCACCACGACCCTCCTGTGATAGGCCGGGAGAAATTCCATTCCCGACCGCAGCACGGTAAAGAGCTGCCTTGCAGCACGTACGTGCAGAGCACCGCCGCAACTACCGAGGAGATAGAGGTACACATGCCCCCAGACACCCCTGATCGCACACTGATGTCACAACAGTCCGGCAACGTAAAGATCACAGTTAATGGCCAGACGGTGCGGTACAAGTGTAATTGCGGTGGCTCAAATGAAGGACTAATAACTACAGACAAAGTGATTAATAACTGCAAAGTTGATCAATGTCATGCCGCGGTCACCAATCACAAAAAGTGGCAGTACAACTCCCCTCTGGTCCCGCGTAATGCTGAACTTGGGGACCGAAAAGGAAAAATCCACATCCCGTTTCCGCTGGCAAATGTAACATGCAGGGTGCCTAAAGCAAGGAACCCCACCGTGACGTACGGGAAAAACCAAGTCATCATGCTACTGTATCCCGACCACCCAACACTCCTGTCCTACCGGAACATGGGAGAAGAACCAAACTACCAAGAAGAGTGGGTGACGCATAAGAAGGAAGTCGTGCTAACCGTGCCGACTGAAGGGCTCGAGGTCACGTGGGGTAACAACGAGCCGTATAAGTATTGGCCGCAGTTATCTACAAACGGTACAGCCCATGGCCACCCGCATGAGATAATTCTGTATTATTATGAGCTGTACCCTACTATGACTGTAGTAGTTGTGTCAGTGGCCTCGTTCGTACTCCTGTCGATGGTGGGTGTGGCAGTGGGGATGTGCATGTGTGCACGACGCAGATGCATCACACCGTACGAACTGACACCAGGAGCTACCATCCCTTTCCTGCTTAGCCTAATATGCTGCATCAGAACAGCTAAAGCGGCCACATACCAAGAGGCTGCAGTATACCTGTGGAATGAACAGCAACCTTTGTTTTGGCTACAAGCCCTTATTCCGCTGGCAGCCCTGATTGTCCTATGCAACTGTCTGAGACTCTTACCATGCTGCTGTAAAACGTTNNNNNNNNNNNNNNNNNNNNNNNNNNNNNNNNNNNNNNNNNGCGCGTACGAACACGTAACAGTGATCCCGAACACGGTGGGAGTACCGTATAAGACTCTAGTCAATAGACCGGGCTACAGTCCCATGGTATTGGAGATGGAACTACTGTCAGTCACTTTGGAGCCAACGCTATCGCTTGATTACATCACGTGCGAGTACAAAACCGTTATCCCGTCTCCGTACGTGAAATGCTGCGGTACAGCAGAGTGCAAGGACAAAAACCTACCTGACTACAGCTGTAAGGTCTTCACCGGCGTCTACCCATTTATGTGGGGCGGAGCCTACTGCTTCTGCGACGCTGAAAACACGCAATTGAGCGAAGCACACGTGGAGAAGTCCGAATCATGCAAAACAGAATTTGCATCAGCATACAGGGCTCATACCGCATCCGCATCAGCTAAGCTCCGCGTCCTTTACCAAGGAAATAACATCACTGTAACTGCCTATGCTAACGGCGACCATGCCGTCACAGTTAAGAACGCCAAATTCATTGTGGGGCCAATGTCTTCAGCCTGGACACCTTTCGACAACAAAATTGTGGTGTACAAAGGTGACGTCTATAACATGGACTACCCGCCCTTTGGCGCAGGAAGACCAGGACAATTTGGCGATATCCAAAGTCGCACACCTGAGAGTACAGACGTCTATGCTAATACACAACTGGTACTGCAGAGACCGGCTGCGGGTACGGTACACGTGCCATACTCTCAGGCACCATCTGGCTTTAAGTATTGGCTAAAAGAACGAGGGGCGTCGCTGCAGCACACAGCACCATTTGGCTGCCAAATAGCAACAAACCCGGTAAGAGCGATGAATTGCGCCGTAGGGAACATGCCCATCTCCATCGACATACCGGATGCGGCCTTCATTAGGGTCGTCGACGCGCCCTCTTTAACGGACATGTCGTGCGAGGTACCAACCTGCACCCATTNNNNNNNTTTCGGGGGCGTCGCCATTATTAAATATGCAGCCAGCAAGAAAGGCAAGTGTGCGGTGCATTCGATGACCAACGCCGTCACAATTCGGGAAGCTGAGATAGAAGTTGAAGGGAATTCTCAGCTGCAAATCTCTTTCTCGACGGCCTTGGCCAGCGCCGAATTCCGCGTACAAGTCTGTTCTACACAAGTACACTGTGTAGCCGAGTGCCACCCTCCGAAGGACCACATAGTCAATTACCCGGCGTCACATACCACCCTCGGGGTCCAGGACATTTCCGCTACGGCGCTGTCATGGGTGCAGAAGATCACGGGAGGCGTGGGACTGGTTGTCGCTGTTGCAGCACTGATTCTAATCGTGGTGCTATGCGTGTCGTTCAGCAGGCACTAA
		</sequence>
		<sequence>
			<taxon idref="161|Brazil|RJ|Duque-de-Caxias|2018-05-07"/>
			ATGGATCCTGTGTACGTGGACATAGACGCTGACAGCGCCTTTTTGAAGGCCCTGCAACGTGCGTACCCCATGTTTGAGGTGGAACCCAGGCAGGTCACACCGAATGACCATGCTAATGCTAGAGCGTTCTCGCATCNNNNNNNNNNNNNNNNNNNNNNNNNNNNNNNNNNNNNNNNNNNNNNNNNNNNNNNNNNNNNNNNNNNNNNNNNNNNNNNNNNGTCGGACAGGAAGTACCACTGCGTCTGCCCGATGCGCAGCGCAGAAGATCCCGAGAGACTCGCCAATTATGCGAGAAAGCTAGCATCTGCTGCAGGAAAAGTCCTGGACAGAAACATCTCTGGAAAGATCGGGGACTTACAAGCAGTAATGGCCGTGCCAGACACGGAGACGCCAACATTCTGCTTGCACACAGATGTCTCATGTAGACAGAGAGCAGACGTCGCGATATACCAAGACGTCTATGCTGTACACGCACCCACGTCGCTATACCACCAGGCGATTAAAGGGGTCCGAGTGGCGTACTGGGTAGGGTTCGACACAACCCCGTTCATGTACAATGCCATGGCGGGTGCCTACCCCTCATATTCGACAAACTGGGCAGACGAGCAGGTACTGAAGGCTAAGAACATAGGATTATGTTCAACAGACCTGACGGAAGGTAGACGAGGTAAATTGTCTATTATGAGAGGGAAGAAGCTAAAACCGTGTGACCGTGTGCTGTTCTCAGTAGGGTCAACGCTCTACCCGGAAAGCCGCAAGCTACTTAAGAGCTGGCACTTACCATCGGTGTTCCATCTAAAGGGCAAACTCAGCTTCACATGCCGCTGTGATACAGTGGTTTCGTGCGAGGGCTACGTCGTTAAGAGAATAACGATGAGCCCAGGCCTTTATGGAAAAACCACAGGGTATGCGGTAACCCACCACGCAGACGGATTCTTGATGTGCAAGACTACCGACACGGTTGACGGCGAAAGAGTGTCATTCNNNNNNNNCACATACGTGCCGGCGACCATTTGTGATCAAATGACCGGCATCCTTGCTACAGAAGTCACGCCGGAGGATGCACAGAAGCTGTTGGTGGGGCTGAACCAGAGAATAGTGGTTAACGGCAGAACGCAACGGAATACGAACACCATGAAAAACTATCTGCTTCCCGTGGTCGCCCAAGCCTTCAGTAAGTGGGCAAAGGAGTGCCGGAAAGACATGGAAGATGAAAAACTCCTGGGGGTCAGAGAAAGAACACTGACCTGCTGCTGTCTATGGGCATTCAAGAAGCAGAAAACACACACNGTCTNNNNNNNNNNNNNNACCCAGTCAATTCAGAAGGTTCAGGCCGAGTTTGACAGCTTTGTGGTACCGAGCCTGTGGTCGTCCGGGTTGTCAATCCCCTTGAGGACTAGAATCAAATGGTTGTTAAGCAAGGTGCCAAAAACCGACCTGATCCCATATAGCGGGGACGCCCAAGAAGCCCGGGACGCAGAAAAAGAAGCAGAGGAAGAACGAGAAGCAGAACTGACTCGTGAAGCCCTACCACCTCTACAGGCAGCACAGGAAGATGTTCAGGTCGAAATCGACGTGGAACAGCTTGAGGACAGAGCGGGTGCAGGAATAATAGAGACTCCTAGAGGAGCTATCAAAGTTACTGCCCAACCAACAGACCACGTCGTGGGAGAGTACCTGGTACTTTCCCCGCAGACCGTACTACGGAGCCAGAAGCTCAGCCTAATTCACGCTTTGGCGGAGCAAGTGAAGACGTGCACGCACAGCGGACGAGCAGGGAGGTACGCGGTCGAAGCGTACGACGGCCGAGTCCTAGTGCCCTCAGGCTATGCAATCTCGCCTGAAGACTTCCAGAGTCTAAGCGAAAGCGCAACGATGGTGTATAACGAAAGAGAGTTCGTAAACAGAAAGTTACACCACATTGCGATGCACGGACCAGCCCTGAACACCGACGAAGAGTCGTATGAGCTGGTGAGGGCAGAGAGGACAGAACACGAGTACGTCTACGATGTGGACCAGAGAAGATGCTGTAAGAAGGAAGAAGCTGCAGGACTGGTACTGGTGGGCGACTTGACTAATCCGCCCTACCACGAATTCGCATATGAAGGGCTAAAAATCCGCCCTGCCTGCCCATACAAAATTGCAGTCATAGGAGTCTTCGGAGTACCAGGATCTGGCAAGTCAGCTATTATCAAGAACCTAGTTACCAGGCAAGACCTGGTGACTAGCGGAAAGAAAGAAAACTGCCAAGAAATCACCACCGACGTGATGAGACAGAGAGGTCTAGAGATATCTGCACGTACGGTTGACTCGCTGCTCTTGAATGGATGCAACAGGCCAGTCGACGTGTTGTACGTAGACGAGGCGTTTGCGTGCCACTCTGGAACGTTACTTGCTTTGATCGCCTTGGTTAGACCAAGGCAGAAAGTTGTACTCTGTGGTGACCCGAAGCAGTGCGGCTTCTTCAATATGATGCAGATGAAAGTCAACTATAATCACAGCATCTGCACCCAAGTGTACCACAAAAGTATCTNNNNGCGGTGTACACTGCCTGTGACCGCCATTGTGTCGTCGTTGCATTACGAAGGCAAAATGCGCACTACGAATGAGTACAACAAGCCGATTGTAGTGGACACTACAGGCTCAACAAAACCTGACGCTGGAGATCTCGTGTTAACGTGCTTCAGAGGGTGGGTTAAACAACTGCAAATTGACTATCGTGGATACGAGGTCATGACAGCAGCCGCATCCCAAGGGTTAACCAGAAAAGGAGTTTATGCAGTTAGGCAAAAAGTTAATGAAAACCCGCTCTATGCATCAACGTCAGAGCACGTCAACGTACTCCTAACACGTACGGAAGGTAAACTGGTATGGAAGACACTTTCCGGTGACCCGTGGATAAAGACGCTGCAGAACCCACCGAAAGGAAACTTCAAAGCAACTATCAAGGAGTGGGAGGTGGAGCATGCATCAATAATGGCGGGCATCNNNNNNNNNNNNNNNNNNNNNNNNNNNNTCCAAAACAAAGCCAATGTTTGTTGGGCTAAGAGCTTGGTCCCTATCCTCGAAACAGCGGGGATAAAACTAAATGATAGGCAGTGGTCCCAGATAATTCAAGCCTTCAAAGAAGATAAAGCATACTCACCTGAAGTAGCCCTGAATGAAATATGCACGCGCATGTATGGGGTGGATTTAGACAGTGGGCTATTTTCTAAACCATTGGTGTCTGTGTATTACGCGGATAACCACTGGGATAATAGGCCTGGAGGGAAGATGTTCGGATTCAACCCCGAGGCAGCATCCATTCTAGAAAGAAAGTATCCATTCACAAAAGGGAAGTGGAACATCAACAAGCAGATCTGCGTGACCACCAGGAGGATAGAAGACTTTAACCCTACCACCAATATTATACCGGCCAATAGGAGACTACCACACTCATTAGTGGCCGAACACCGCCCAGTAAAAGGGGAAAGAATGGAATGGCTGGTTAATAAGATAAACGGCCACNNNNNNNNNNNNNNNNNNNNNNNNNNNNNNNNNNNNNNNNNNNNNNNNNNNNNNNNNNNNNNNNNNNTAGGTGTCCGCGGAGCGGACTACACATACAACCTAGAGTTGGGTCTGCCAGCAACGCTTGGCAGGTATGACCTAGTGGTCATAAACATCCACACACCTTTTCGCATACACCATTACCAACAGTGCGTAGACCACGCAATGAAACTGCAAATGCTCGGGGGTGACTCATTGAGACTGCTCAAACCGGGTGGCTCTCTATTGATCAGAGCATATGGTTACGCAGATAGAACCAGTGAACGAGTCATCTGCGTGTTGGGACGCAAGTTCAGATCGTCTAGAGCGTTGAAACCACCATGTGTCACCAGCAACACTGAGATGTTTTTCCTATTCAGCAACTTTGACAATGGCAGAAGGAACTTCACAACTCATGTCATGAATAATCAACTGAATGCAGCCTTTGTAGGACAGGCCACCCGAGCAGGATGTGCACCGTCGTACCGGGTAAAACGCATGGACATCGCGAAGAACGATGAAGAGTGCGTAGTTAACGCCGCTAACCCTCGCGGGTTACCGGGTGACGGTGTTTGCAAGGCAGTATACAAAAAATGGNNNNNNNNNNNNNNNNNNNNNNNNNNNCCAGTGGGAACCGCAAAAACAGTCATGTGCGGTACGTATCCAGTAATCCACGCCGTTGGACCGAACTTCTCTAATTATTTGGAATCTGAAGGGGACCGGGAATTGGCAGCTGCCTATCGAGAAGTCGCAAAGGAAGTAACTAGACTGGGAGTAAATAGTGTAGCTATACCTCTCCTCTCCACAGGTGNNNNNNNNNNNGNNNNNNNTAGGCTGACCCAGTCACTGAACCACCTCTTCACAGCCATGGACTCGACGGATGCAGACGTGGTCATCTACTGTCGCGACAAAGAATGGGAGAAGAAAATATCCGAGGCCATACAGATGCGGACTCAAGTGGAGTTGCTGGATGAGCACATCTCCATAGACTGCGATATTGTTCGCGTGCACCCTGACAGCAGCTTGGCAGGCAGAAAAGGATACAGCACCACGGAAGGCGCACTGTACTCATATCTAGAAGGGACTCGTTTTCACCAGACGGCAGTGGACATGGCAGAGATATATACTATGTGGCCAAAGCAAACAGAGGCCAACGAGCAAGTCTGCCTATATGCCCTGGGGGAAAGTATTGAATCGATCAGGCAGAAATGCCCGGTGGATGATGCAGATGCATCGTCTCCTCCAAAAACTGTCCCGTGCCTTTGCCGTTACGCCATGACTCCGGAACGCGTCACCCGACTTCGCATGAATCACGTCACAAGTATAATTGTGTGTTCCTCGTTTCCCCTTCCAAAGTACAAAATAGAAGGAGTGCAAAAAGTCAAATGCTCTAAGGTAATGCTATTTGACCACAACGTGCCATCACGCGTAAGTCCAAGGGAATATAGATCTTCCCCGGAGGCTGCACAGGAAGCGAGTACAACCACGTCACTGACGCATAGNNNNNNNNNNNNNNNCGTTGACGGCGAGATACTACCCGTCCCGTCAGATCTGGATGCTGACGCCCCAGCCCTANNNNNNNNNNNNNNNNNNNNNNNNNNNNNNNNNNNNNNNNNNNNNNNCGGAAACCTTGCGGCCGTGTCTGACTGGGTAATGAGCACCGTACCTGTCGCGCCGCCCAGAAGAAGGCGAGGGAGAAACCTGACTGTGACATGCGACGAGAGAGAAGGGAACATAACACCCATGGCTAGCGTCCGATTCTTTAGGGCAGAGCTGCGTCCGGTCGTACAAGAAACAGCGGAGACGCGTGACACAGCAATGTCTCTTCAGGCACCGCCGAGTACCGCCACGGAACTGAATCATCCGCCGATCTCCTTCGGAGCACCAAGCGAGACGTTCCCCATCACATTTGGGGACTTCAACGAAGGAGAAATCNNNNNNNNNNNNNNNNNNNNNNNNNNNNNNNNNNNNNNNNNNNNNNNNNNNNNNNNNNNNNNNNNNGATAGCGACTGGTCCACGTGCTCAGACACGGACGACGAGTTATGACTAGACAGGGCAGGTGGGTATATATTCTCGTCGGACACCGGTCCAGGTCATTTACAACAGAAGTCAGTACGCCAGTCAGTGCTGCCGGTGAACACCCTGGAGGAAGTCCACGAGGAGAAGTGTTACCCACCTAAGTTGGATGAAGTAAAGGAGCAACTATTACTTAAGAAACTCCAGGAGAGTGCATCCATGGCCAACAGAAGCAGGTACCAGTCGCGCAAAGTAGAAAACATGAAAGCAACAATCATCCAGAGACTAAAGAGAGGCTGTAGACTATACTTAATGTCAGAGACCTCAAAAGTCCCTACTTACCGGACCACATATCCGGCGCCTGTGTACTCGCCTCCGGTCAACGTCCGACTGTCCAACCCCGAGTCCGCAGTGGCAGCATGCAATGAGTTCCTAGCTAGAAACTATCCAACTGTCTCATCATACCAAATTACCGACGAGTATGATGCATATTTAGACATGGTGGACGGGTCGGAGAGTTGCCTGGATCGAGCGACATTCAATCCGTCAAAACTTAGGAGCTACCCGAAACAGCACGCTTACCATGCGCCATCCATCAGAAGCGCTGTACCGTCCCCATTCCAGAACACACTACAGAATGTACTGGCAGCAGCCACGAAAAGAAACTGCAACGTCACACAGATGAGGGAATTACNNNNNNNNNNNNNNNNNNNNNNNNNNNNNNNNNNNNNNNNNNNNNNNNNNNNNNNNNNAGAATACTGGGAAGAATTTGCTGCCAGCCCTATTAGGATAACAACTGAGAATTTAACAACCTATGTTACTAAACTAAAAGGGCCAAAAGCAGCAGCGCTATTTGCAAAAACCCACAATCTGCTGCCACTGCAGGAAGTACCAATGGATAGGTTCACAGTAGATATGAAAAGGGACGTGAAGGTGACTCCTGGTACAAAGCACACAGAGGAAAGACCTAAGGTGCAGGTTATACAGGCGGCTGAACCCTTGGCGACAGCATACCTATGTGGGATTCACAGAGAGCTGGTTAGGAGGCTGAACGCCGTCCTCCTACCCAATGTACATACACTATTTGATATGTCTGCCGAGGATTTCGATGCCATCATAGCCGCACACTTTAAGCCAGGAGACACTGTCTTAGAAACGGACATAGCCTCCTTTGACAAGAGCCAAGATGATTCACTTGCGCTTACTGCCTTGATGTTGTTAGAAGATTTAGGGGTGGATCACTCCCTGTTGGACTTGATAGAGGCCGCTTTTGGAGAGATTTCCAGCTGTCATCTACCGACAGGTACGCGCTTCAAGTTCGGCGCCATGATGAAATCTGGTATGTTCCTAACTCTGTTCGTCAACACATTGCTAAACATCACCATCGCTAGCCGCGTGCTGGAAGATCGTCTGACAAAATCNNNNNNNNNNNNNNNNNNNNNNNNNNNNNNNNNNNNNNNNNNNNNNNNNNNNNNNNNNNNGATGGCAGCCAGATGCGCCACTTGGATGAACATGGAAGTGAAGATCATAGATGCAGTTGTATCCTTGAAAGCCCCTTACTTTTGTGGAGGGTTTATACTGCACGATACTGTGACGGGAACAGCCTGCAGAGTGGCAGACCCGCTAAAAAGGCTATTCAAACTGGGCAAACCGCTAGCGGCAGGTGACGAACAAGATGAAGATAGAAGACGAGCGCTGGCTGACGAAGTGATCAGATGGCAACGAACAGGGCTAATTGATGAGTTGGAGAAAGCGGTATACTCTAGGTATGAAGTGCAGGGTATATCAGTTGTGGTAATGTCCATGGCCACCTTTGCAAGCTCCAGATCTAACTTCGAGAAGCTCAGAGGACCCGTCATAACTTTGTACGGCGGTCCTAAATAGNNNNNNNNNNNNNNNNNNNNNNNNNNNNNNNNNNNNNNNNNNNNNNNNNNNNNNNNNNNNNNNNNNNNNNNNNNNNNNNNNNNNNNNNNNNNNNNNNNNNNNNNNNNNNNNNNNNNNNNNNNNNNNNNNNNNNNNNNNNNNNNNNNNNNNNNNNNNNNNNNNNNNNNNNNNNNNNNNNNNNNNNNNNNNNNNNNNNNNNNNNNNNNNNNNNNNNNNNNNNNNNNNNNNNNNNNNNNNAACACAAACCAAAAGAAGCAGCCGCCTAAAAAGAAACCAGCTCAAAAGAAAAAGAAGCCGGGCCGCAGAGAGAGGATGTGCATGAAAATCGAAAATGATTGTATTTTTGAAGTCAAGTATGAAGGTAAGGTAACAGGTTACGCGTGCTTGGTGGGGGACAAAGTAATGAAACCAGCACACGTAAAGGGGACCATCGATAACGCGGACCTGGCCANNNNNNNNNNNNNNNNNNNNNNNNNNNNTGACCTTGAATGCGCGCAGATACCCGTGCACATGAAGTCCGACGCTTCGAAGTTCACCCATGAGAAACCAGAGGGGTACTACAACTGGCACCACGGAGCAGTACAGTACTCAGGAGGCCGGTTCACCATCCCCACAGGTGCTGGCAAACCAGGGGACAGCGGCAGACCGATCTTCGACAACAAGGGACGCGTGGTGGCCATAGTCTTAGGAGGAGCTAATGAAGGAGCCCGTACAGCCCTCTCGGTGGTGACCTGGAATAAAGACATTGTCACTAAAATCACCCCCGAGGGGGCCGAAGAGTGGAGTCTTGCCATCCCAGTCATGTGCCTGCTGGCAAATACCACGTTCCCCTGCTCCCAGCCCCCTTGCACTCCCTGCTGCTATGAAAGGGAACCAGAGGAAACCCTACGCATGCTTGAGGACAACGTCATGAGACCTGGGTACTATCAGCTGCTACAAGCATCCTTAACATGTTCTCCCCACCGTCAGCGACGCAGTACCAAGGACAACTTCAATGTCTATAAAGCCACAAGACCGTACTTAGCTCACTGTCCCGACTGTGGAGAAGGGCACTCGTGCCATAGTCCCGTAGCATTAGAACGCATCAGAAATGAAGCGACAGACGGGACGCTGAAAATCCAGGTCTCCTTGCAAATCGGAATAAAGACGGATGATAGCCACGATTGGACCAAGCTGCGTTACATGGACAACCACACGCCAGCGGACGCAGAGAGGGCGGGGCTATTTGTAAGAACATCAGCACCGTGCACGATTACTGGAACAATGGGACACTTCATCCTGACCCGATGTCCGAAAGGGGAAACTCTGACGGTGGGATTCACTGACAGTAGGAAGATCAGTCACTCATGTACGCACCCATTTCACCACGACCCTCCTGTGATAGGCCGGGAGAAATTCCATTCCCGACCGCAGCACGGTAAAGAGCTGCCTTGCAGCACGTACGTGCAGAGCACCGCCGCAACTACCGAGGAGATAGAGGTACACATGCCCCCAGACACCCCTGATCGCACATTGATGTCACAACAGTCCGGCAACGTAAAGATCACAGTTAATGGCCAGACGGTGCGGTACAAGTGTAATTGCGGTGGCTCAAATGAAGGACTAATAACTACAGACAAAGTGATTAATAACTGCAAAGTTGATCAATGTCATGCCGCGGTCACCAATCACAAAAAGTGGCAGTACAACTCCCCTCTGGTCCCGCGTAATGCTGAACTTGGGGACCGAAAAGGAAAAATCCACATCCCGTTTCCGCTGGCAAATGTAACATGCAGGGTGCCTAAAGCAAGGAACCCCACCGTGACGTACGGGAAAAACCAAGTCATCATGCTACTGTATCCCGACCACCCAACACTCCTGTCCTACCGGAACATGGGAGAAGAACCAAACTACCAAGAAGAGTGGGTGACGCATAAGAAGGAAGTCGTGCTAACCGTGCCGACTGAAGGGCTCGAGGTCACGTGGGGTAACAACGAGCCGTATAAGTATTGGCCGCAGTTATCTACAAACGGTACAGCCCATGGCCACCCGCATGAGATAATTCTGTATTATTATGAGCTGTACCCTACTATGACTGTAGTAGTTGTGTCAGTGGCCTCGTTCGTACTCCTGTCGATGGTGGGTGTGGCAGTGGGGATGTGCATGTGTGCACGACGCAGATGCATCACACCGTACGAACTGACACCAGGAGCTACCGTCCCTTTCCTGCTTAGCTTAATATGCTGCATCAGAACAGCTAAAGCGGCCACATACCAAGAGGCTGCGGTATACCTGTGGAATGAACAGCAACCTTTGTTTTGGCTACAAGCCCTTATTCCGCTGGCAGCCCTGATTGTCCTATGCAACTGTCTGAGACTCTTACCATGCTGCTGTAAAACGTTGGCTTTTTTAGCCGTNNNNNNNNNNNNNNNNNNNNNNNNGAGCGCGTACGAACACGTAACAGTGATCCCGAACACGGTGGGAGTACCGTATAAGACTCTAGTCAATAGACCGGGCTACAGTCCCATGGTATTGGAGATGGAACTACTGTCAGTCACTTTGGAGCCAACGCTATCGCTTGATTACATCACGTGCGAGTACAAAACCGTTATCCCGTCTCCGTACGTGAAATGCTGCGGTACAGCAGAGTGCAAGGACAAAAACCTACCTGACTACAGCTGTAAGGTCTTCACCGGCGTCTACCCATTTATGTGGGGCGGAGCCTACTGCTTCTGCGACACTGAAAACACGCAATTGAGCGAAGCACACGTGGAGAAGTCCGAATCATGCAAAACAGAATTTGCATCAGCATACAGGGCTCATACCGCATCCGCATCAGCTAAGCTCCGCGTCCTTTACCAAGGAAATAACATCACTGTAACTGCCTATGCTAACGGCGACCATGCCGTCACAGTTAAGGACGCCAAATTCATTGTGGGGCCAATGTCTTCAGCCTGGACACCTTTCGACAACAAAATTGTGGTGTACAAAGGTGACGTCTATAACATGGACTACCCGCCCTTTGGCGCAGGAAGACCAGGACAATTTGGCGATATCCAAAGTCGCACACCTGAGAGTACAGACGTCTATGCTAATACACAACTGGTACTGCAGAGACCGGCTGCGGGTACGGTACATGTGCCATACTCTCAGGCACCATCTGGCTTTAAGTATTGGCTAAAAGAACGAGGGGCGTCGCTGCAGCACACAGCACCATTTGGCTGCCAAATAGCAACAAACCCGGTAAGAGCGGTGAATTGCGCCGTAGGGAACATGCCCATCTCCATCGACATACCGGATGCGGCCTTCATTAGGGTCGTCGACGCGCCCTCTTTAACGGACATGTCGTGCGAGGTACCAGCCTGCACCCATNNNNNNNATTTCGGGGGCGTCGCCATTATTAAATATGCAGCCAGCAAGAAAGGCAAGTGTGCGGTGCATTCGATGACCAACGCCGTCACAATTCGGGAAGCTGAGATAGAAGTTGAAGGGAATTCTCAGCTGCAAATCTCTTTCTCGACGGCCTTGGCCAGCGCCGAATTCCGCGTACAAGTCTGTTCTACACAAGTACACTGTGTAGCCNNNNNNNNNNNNNNNNNNNNNNNNNNNNNNNNNNNNNNNNNNNNNNNNNNNNNNNNNNNNNNNNNNNNNNNNNNNNNNNNNNNNNNNNNNNNNNNNNNNNNNNNNNNNNNNNNNNNNNNNNNNNNNNNNNNTGTTGCAGCACTGATTCTAATCGTGGTGCTATGCGTGTCGTTCAGCAGGCACTAA
		</sequence>
		<sequence>
			<taxon idref="165|Brazil|RJ|Duque-de-Caxias|2018-05-09"/>
			ATGGATCCTGTGTACGTGGACATAGACGCTGACAGCGCCTTTTTGAAGGCCCTGCAACGTGCGTACCCCATGTTTGAGGTGGAACCCAGGCAGGTCACACCGAATGACCATGCTAATGCTAGAGCGTTCTCGCATCNNNNNNNNNNNNNNNNNNNNNNNNNNNTTGATCCCGACTCAACCATCCTGGACATCGGCAGTGCACCAGCAAGGAGGATGATGTCGGACAGGAAGTACCACTGCGTCTGCCCGATGCGCAGCGCAGAAGATCCCGAGAGACTCGCCAATTATGCGAGAAAGCTAGCATCTGCTGCAGGAAAAGTCCTGGACAGAAACATCTCTGGAAAGATCGGGGACTTACAAGCAGTAATGGCCGTGCCAGACACGGAGACGCCAACATTCTGCTTGCACACAGATGTCTCATGTAGACAGAGAGCAGACGTCGCGATATACCAAGACGTCTATGCTGTACACGCACCCACGTCGCTATACCACCAGGCGATTAAAGGGGTCCGAGTGGCGTACTGGGTAGGGTTCGACACAACCCCGTTCATGTACAATGCCATGGCGGGTGCCTACCCCTCATATTCGACAAACTGGGCAGACGAGCAGGTACTGAAGGCTAAGAACATAGGATTATGTTCAACAGACCTGACGGAAGGTAGACGAGGTAAATTGTCTATTATGAGAGGGAAGAAGCTAAAACCGTGTGACCGTGTGCTGTTCTCAGTAGGGTCAACGCTCTACCCGGAAAGCCGCAAGCTACTTAAGAGCTGGCACTTACCATCGGTGTTCCATCTAAAGGGCAAACTCAGCTTCACATGCCGCTGTGATACAGTGGTTTCGTGCGAGGGCTACGTCGTTAAGAGAATAACGATGAGCCCAGGCCTTTATGGAAAAACCACAGGGTATGCGGTAACCCACCACGCAGACGGATTCTTGATGTGCAAGACTACCGACACGGTTGACGGCGAAAGAGTGTCATTCTCGGTGTGCACATACGTGCCGGCGACCATTTGTGATCAAATGACCGGCATCCTTGCTACAGAAGTCACGCCGGAGGATGCACAGAAGCTGTTGGTGGGGCTGAACCAGAGAATAGTGGTTAACGGCAGAACGCAACGGAATACGAACACCATGAAAAACTATCTGCTTCCCGTGGTCGCCCAAGCCTTCAGTAAGTGGGCAAAGGAGTGCCGGAAAGACATGGAAGATGAAAAACTCCTGGGGGTCAGAGAAAGAACACTGACCTGCTGCTGTCTATGGGCATTCAAGAAGCAGAAAACACACACGGTCTACAAGAGGCCTGATACCCAGTCAATTCAGAAGGTTCAGGCCGAGTTTGACAGCTTTGTGGTACCGAGCCTGTGGTCGTCCGGGTTGTCAATCCCCTTGAGGACTAGAATCAAATGGTTGTTAAGCAAGGTGCCAAAAACCGACCTGATCCCATATAGCGGGGACGCCCAAGAAGCCCGGGACGCAGAAAAAGAAGCAGAGGAAGAACGAGAAGCAGAACTGACTCGTGAAGCCCTACCACCTCTACAGGCAGCACAGGAAGATGTTCAGGTCGAAATCGACGTGGAACAGCTTGAGGGCAGAGCGGGTGCAGGAATAATAGAGACTCCTAGAGGAGCTATCAAAGTTACTGCCCAACCAACAGACCACGTCGTGGGAGAGTACCTGGTACTTTCCCCGCAGACCGTACTACGGAGCCAGAAGCTCAGCCTAATTCACGCTTTGGCGGAGCAAGTGAAGACGTGCACGCATAGCGGACGAGCAGGGAGGTACGCGGTCGAAGCGTACGACGGCCGAGTCCTAGTGCCCTCAGGCTATGCAATCTCGCCTGAAGACTTCCAGAGTCTAAGCGAAAGCGCAACGATGGTGTATAACGAAAGAGAGTTCGTAAACAGAAAGTTACACCACATTGCGATGCACGGACCAGCCCTGAACACCGACGAAGAGTCGTATGAGCTGGTGAGGGCAGAGAGGACAGAACACGAGTACGTCTACGATGTGGACCAGAGAAGATGCTGTAAGAAGGAAGAAGCTGCAGGACTGGTACTGGTGGGCGACTTGACTAATCCGCCCTACCACGAATTCGCATATGAAGGGCTAAAAATCCGCCCTGCCTGCCCATACAAAATTGCAGTCATAGGAGTCTTCGGAGTACCAGGATCTGGCAAGTCAGCTATTATCAAGAACCTAGTTACCAGGCAAGACCTGGTGACTAGCGGAAAGAAAGAAAACTGCCAAGAAATCACCACCGACGTGATGAGACAGAGAGGTCTAGAGATATCTGCACGTACGGTTGACTCGCTGCTCTTGAATGGATGCAACAGGCCAGTCGACGTGTTGTACGTAGACGAGGCGTTTGCGTGCCACTCTGGAACGTTACTTGCTTTGATCGCCTTGGTTAGACCAAGGCAGAAAGTTGTACTCTGTGGTGACCCGAAGCAGTGCGGCTTCTTCAATATGATGCAGATGAAAGTCAACTATAATCACAGCATCTGCACCCAAGTGTACCACAAAAGTATCTCCAGGCGGTGTACACTGCCTGTGACCGCCATTGTGTCATCGTTGCATTACGAAGGCAAAATGCGCACTACGAATGAGTACAACAAGCCGATTGTAGTGGACACTACAGGCTCAACAAAACCTGACGCTGGAGATCTCGTGTTAACGTGCTTCAGAGGGTGGGTTAAACAACTGCAAATTGACTATCGTGGATACGAGGTCATGACAGCAGCCGCATCCCAAGGGTTAACCAGAAAAGGAGTTTATGCAGTTAGGCAAAAAGTTAATGAAAACCCGCTCTATGCATCAACGTCAGAGCACGTCAACGTACTCCTAACACGTACGGAAGGTAAACTGGTATGGAAGACACTTTCCGGTGACCCGTGGATAAAGACGCTGCAGAACCCACCGAAAGGAAACTTCAAAGCAACTATCAAGGAGTGGGAGGTGGAGCATGCATCAATAATGGCGGGCATCTGCAGTCACCAAATGACCTTTGATACATTCCAAAACAAAGCCAATGTTTGTTGGGCTAAGAGCTTGGTCCCTATCCTCGAAACAGCGGGGATAAAACTAAATGATAGGCAGTGGTCCCAGATAATTCAAGCCTTCAAAGAAGATAAAGCATACTCACCTGAAGTAGCCCTGAATGAAATATGCACGCGCATGTATGGGGTGGATTTAGACAGTGGGCTATTTTCTAAACCATTGGTGTCTGTGTATTACGCGGATAACCACTGGGATAATAGGCCTGGAGGGAAGATGTTCGGATTCAACCCCGAGGCAGCATCCATTCTAGAAAGAAAGTATCCATTCACAAAAGGGAAGTGGAACATCAACAAGCAGATCTGCGTGACCACCAGGAGGATAGAAGACTTTAACCCTACCACCAATATTATACCGGCCAATAGGAGACTACCACACTCATTAGTGGCCGAACACCGCCCAGTAAAAGGGGAAAGAATGGAATGGCTGGTTAATAAGATAAACGGCCACCACGTGCTCCTGGTCAGTGGCTATAATCTTGTACTGCCTACTAAGAGAGTCATTTGGGTAGCGCCACTAGGTGTCCGCGGAGCGGACTACACATACAACCTAGAGTTGGGTCTGCCAGCAACGCTTGGCAGGTATGACCTAGTGGTCATAAACATCCACACACCTTTTCGCATACACCATTACCAACAGTGCGTAGACCACGCAATGAAACTGCAAATGCTCGGGGGTGACTCATTGAGACTGCTCAAACCGGGTGGCTCTCTATTGATCAGAGCATATGGTTACGCAGATAGAACCAGTGAACGAGTCATCTGCGTGTTGGGACGCAAGTTCAGATCGTCTAGAGCGTTGAAACCACCATGTGTCACCAGCAACACTGAGATGTTTTTCCTATTCAGCAACTTTGACAATGGCAGAAGGAACTTCACAACTCATGTCATGAATAATCAACTGAATGCAGCCTTTGTAGGACAGGCCACCCGAGCAGGATGTGCACCGTCGTACCGGGTAAAACGCATGGACATCGCGAAGAACGATGAAGAGTGCGTAGTTAACGCCGCTAACCCTCGCGGGTTACCGGGTGACGGTGTTTGCAAGGCAGTATACAAAAAATGGCCGGAGTCCTTTAAGAATAGTGCAACACCAGTGGGAACCGCAAAAACAGTCATGTGCGGCACGTATCCAGTAATCCACGCCGTTGGACCGAATTTCTCTAATTATTTGGAATCTGAAGGGGACCGGGAATTGGCAGCTGCCTATCGAGAAGTCGCAAAGGAAGTAACTAGACTGCGAGTAAATAGTGTAGCTATACCTCTCCTCTCCACAGGTGTNNNNNNNNNNNNNNNNNNNAGGCTGACCCAGTCACTGAACCACCTCTTCACAGCCATGGACTCGACGGATGCAGACGTGGTCATCTACTGTCGCGACAAAGAATGGGAGAAGAAAATATCCGAGGCCATACAGATGCGGACTCAAGTGGAGTTGCTGGATGAGCACATCTCCATAGACTGCGATATTGTTCGCGTGCACCCTGACAGCAGCTTGGCAGGCAGAAAAGGATACAGCACCACGGAAGGCGCACTGTACTCATATCTAGAAGGGACTCGTTTTCACCAGACGGCAGTGGACATGGCAGAGATATATACTATGTGGCCAAAGCAAACAGAGGCCAACGAGCAAGTCTGCCTATATGCCCTGGGGGAAAGTATTGAATCGATCAGGCAGAAATGCCCGGTGGATGATGCAGATGCATCGTCTCCTCCAAAAACTGTCCCGTGCCTTTGCCGTTACGCCATGACTCCGGAACGCGTCACCCGACTTCGCATGAACCACGTCACAAGTATAATTGTGTGTTCCTCGTTTCCCCTTCCAAAGTACAAAATAGAAGGAGTGCAAAAAGTCAAATGCTCTAAGGTAATGCTATTTGACCACAACGTGCCATCACGCGTAAGTCCAAGGGAATATAGATCTTCCCCGGAGGCTGCACAGGAAGCGAGTACAACCACGTCACTGACGCATAGCCAATTCGACCTAAGCGTTGACGGCGAGATACTACCCGTCCCGTCAGATCTGGATGCTGACGCCCCAGCCCTAGAACCAGCTCTAGACGANNNNNNNNCACACNNNNNNNNNNNNNNNNNNNNNNNNNTTGCGGCCGTGTCTGACTGGGTAATGAGCACCGTACCTGTCGCGCCGCCCAGAAGAAGGCGAGGGAGAAACCTGACTGTGACATGCGACGAGAGAGAAGGGAACATAACACCCATGGCTAGCGTCCGATTCTTTAGGGCAGAGCTGCGTCCGGTCGTACAAGAAACAGCGGAGACGCGTGACACAGCAATGTCTCTTCAGGCACCGCCGAGTACCGCCACGGAACTGAATCATCCGCCGATCTCCTTCGGAGCACCAAGCGAGACGTTCCCCATCACATTTGGGGACTTCAACGAAGGAGAAATCGAAAGCTTGTCTTCTGAGCTGCTAACTTTCGGAGACTTCCTACCCGGAGAAGTGGATGACTTGACAGATAGCGACTGGTCCACGTGCTCAGACACGGACGACGAGTTATGACTAGACAGGGCAGGTGGGTATATATTCTCGTCGGACACCGGTCCAGGTCATTTACAACAGAAGTCAGTACGCCAGTCAGTGCTGCCGGTGAACACCCTGGAGGAAGTCCACGAGGAGAAGTGTTACCCACCTAAGTTGGATGAAGTAAAGGAGCAACTATTACTTAAGAAACTCCAGGAGAGTGCATCCATGGCCAACAGAAGCAGGTACCAGTCGCGCAAAGTAGAAAACATGAAAGCAACAATCATCCAGAGACTAAAGAGAGGCTGTAGACTATACTTAATGTCAGAGACCTCAAAAGTCCCTACTTACCAGACCACATATCCGGCGCCAGTGTACTCGCCTCCGGTCAACGTCCGACTGTCCAACCCCGAGTCCGCAGTGGCAGCATGCAATGAGTTCCTAGCTAGAAACTATCCAACTGTCTCATCATACCAAATTACCGACGAGNATGATGCATATTTAGACATGGTGGACGGGTCGGAGAGTTGCCTGGATCGAGCGACATTCAATCCGTCAAAACTTAGGAGCTACCCGAAACAGCACGCTTACCATGCGCCATCCATCAGAAGCGCTGTACCGTCCCCATTCCAGAACACACTACAGAATGTACTGGCAGCAGCCACGAAAAGAAACTGCAACGTCACACAGATGAGGGAATTACCCACTTTGGACTCAGCAGNNTTCNNNNNNNNNNNNNNNNNNNNNNNNNNNNNNNNNNAAGAATACTGGGAAGAATTTGCTGCCAGCCCTATTAGGATAACAACTGAGAATTTAACAACCTATGTTACTAAACTAAAAGGGCCAAAAGCAGCAGCGCTATTTGCAAAAACCCACAATCTGCTGCCACTGCAGGAAGTACCAATGGATAGGTTCACAGTAGATATGAAAAGGGACGTGAAGGTGACTCCTGGTACAAAGCACACAGAGGAAAGACCTAAGGTGCAGGTTATACAGGCGGCTGAACCCTTGGCGACAGCATACCTATGTGGGATTCACAGAGAGCTGGTTAGGAGGCTGAACGCCGTCCTCCTACCCAATGTACATACACTATTTGATATGTCTGCCGAGGATTTCGATGCCATCATAGCCGCACACTTTAAGCCAGGAGACACTGTCTTAGAAACGGACATAGCCTCCTTTGACAAGAGCCAAGATGATTCACTTGCGCTTACTGCCTTGATGTTGTTAGAAGATTTAGGGGTGGATCACTCCCTGTTGGACTTGATAGAGGCCGCTTTTGGAGAGATTTCCAGCTGTCATCTACCGACAGGTACGCGCTTCAAGTTCGGCGCCATGATGAAATCTGGTATGTTCCTAACTCTGTTCGTCAACACATTGCTAAACATCACCATCGCTAGCCGCGTGCTGGAAGATCGTCTGACAAAATCCGCGTGCGCGGCCTTCATCGGCGACGACAACATAATACATGGAGTCGTCTCCGATGAATTGATGGCAGACAGATGCGCCACTTGGATGAACATGGAAGTGAAGATCATAGATGCAGTTGTATCCTTGAAAGCCCCTTACTTTTGTGGAGGGTTTATACTGCACGATACTGTGACGGGAACAGCCTGCAGAGTGGCAGACCCGCTAAAAAGGCTATTCAAACTGGGCAAACCGCTAGCGGCAGGTGACGAACAAGATGAAGATAGAAGACGAGCGCTGGCTGACGAAGTGATCAGATGGCAACGAACAGGGCTAATTGATGAGTTGGAGAAAGCGGTATACTCTAGGTATGAAGTGCAGGGTATATCAGTTGTGGTAATGTCCATGGCCACCTTTGCAAGCTCCAGATCTAACTTCGAGAAGCTCAGAGGACCCGTCATAACTTTGTACGGCGGTCCTAAATAGNNNNNNNNNNNNNNNNNNNNNNNNNNNNNNNNNNNNNNNNNNNNNNNNNNNNNNNNNNNNNNNNNNNNNNNNNNNNNNNNNNNNNNNNNNNNACCGCGCCCTCAGAGGCAAGCCGGGCAACTTGCCCAGCTGATCTCAGCAGTTAATAAACTGACAATGCGCGCGGTACCCCAACAGAAGCCACGCAGGAATCGGAAGAATAAGAAGCAAAAGCAAAAGCGACAGGCGCCACAAAACAACACAAACCAAAAGAAGCAGCCGCCTAAAAAGAAACCAGCTCAAAAGAAAAAGAAGCCGGGCCGCAGAGAGAGGATGTGCATGAAAATCGAAAATGATTGTATTTTTGAAGTCAAGTATGAAGGTAAGGTAACAGGTTACGCGTGCTTGGTGGGGGACAAAGTAATGAAACCAGCACACGTAAAGGGGACCATCGATAACGCGGACCTGGCCAAACTGGCCTTTAAGCGGTCATCTAAGTATGACCTTGAATGCGCGCAGATACCCGTGCACATGAAGTCCGACGCTTCGAAGTTCACCCATGAGAAACCAGAGGGGTACTACAACTGGCACCACGGAGCAGTACAGTACTCAGGAGGCCGGTTCACCATCCCCACAGGTGCTGGCAAACCAGGGGACAGCGGCAGACCGATCTTCGACAACAAGGGACGCGTGGTGGCCATAGTCTTAGGAGGAGCTAATGAAGGAGCCCGTACAGCCCTCTCGGTGGTGACCTGGAATAAAGACATTGTCACTAAAATCACCCCCGAGGGGGCCGAAGAGTGGAGTCTTGCCATCCCAGTCATGTGCCTGCTGGCAAATACCACGTTCCCCTGCTCCCAGCCCCCTTGCACTCCCTGCTGCTATGAAAGGGAACCAGAGGAAACCCTACGCATGCTTGAGGACAACGTCATGAGACCTGGGTACTATCAGCTGCTACAAGCATCCTTAACATGTTCTCCCCACCGTCAGCGACGCAGTACCAAGGACAACTTCAATGTCTATAAAGCCACAAGACCGTACTTAGCTCACTGTCCCGACTGTGGAGAAGGGCACTCGTGCCATAGTCCCGTAGCATTAGAACGCATCAGAAATGAAGCGACAGACGGGACGCTGAAAATCCAGGTCTCCTTGCAAATCGGAATAAAGACGGATGATAGCCACGATTGGACCAAGCTGCGTTACATGGACAACCACACGCCAGCGGACGCAGAGAGGGCGGGGCTATTTGTAAGAACATCAGCACCGTGCACGATTACTGGAACAATGGGACACTTCATCCTGACCCGATGTCCGAAAGGGGAAACTCTGACGGTGGGATTCACTGACAGTAGGAAGATCAGTCACTCATGTACGCACCCATTTCACCACGACCCTCCTGTGATAGGCCGGGAGAAATTCCATTCCCGACCGCAGCACGGTAAAGAGCTGCCTTGCAGCACGTACGTGCAGAGCACCGCCGCAACTACCGAGGAGATAGAGGTACACATGCCCCCAGACACCCCTGATCGCACATTGATGTCACAACAGTCCGGCAACGTAAAGATCACAGTTAATGGCCAGACGGTGCGGTACAAGTGTAATTGCGGTGGCTCAAATGAAGGACTAATAACTACAGACAAAGTGATTAATAACTGCAAAGTTGATCAATGTCATGCCGCGGTCACCAATCACAAAAAGTGGCAGTACAACTCCCCTCTGGTCCCGCGTAATGCTGAACTTGGGGACCGAAAAGGAAAAATCCACATCCCGTTTCCGCTGGCAAATGTAACATGCAGGGTGCCTAAAGCAAGGAACCCCACCGTGACGTACGGGAAAAACCAAGTCATCATGCTACTGTATCCCGACCACCCAACACTCCTGTCCTACCGGAACATGGGAGAAGAACCAAACTACCAAGAAGAGTGGGTGACGCATAAGAAGGAAGTCGTGCTAACCGTGCCGACTGAAGGGCTCGAGGTCACGTGGGGTAACAACGAGCCGTATAAGTATTGGCCGCAGTTATCTACAAACGGTACAGCCCATGGCCACCCGCATGAGATAATTCTGTATTATTATGAGCTGTACCCTACTATGACTGTAGTAGTTGTGTCAGTGGCCTCGTTCGTACTCCTGTCGATGGTGGGTGTGGCAGTGGGGATGTGCATGTGTGCACGACGCAGATGCATCACACCGTACGAACTGACACCAGGAGCTACCGTCCCTTTCCTGCTTAGCTTAATATGCTGCATCAGAACAGCTAAAGCGGCCACATACCAAGAGGCTGCGGTATACCTGTGGAATGAACAGCAACCTTTGTTTTGGCTACAAGCCCTTATTCCGCTGGCAGCCCTGATTGTCCTATGCAACTGTCTGAGACTCTTACCATGCTGCTGTAAAACGTTGGCTTTTTTAGCCGTAATGAGCGTCGGTGCCCACACTGTGAGCGCGTACGAACACGTAACAGTGATCCCGAACACGGTGGGAGTACCGTATAAGACTCTAGTCAATAGACCGGGCTACAGTCCCATGGTATTGGAGATGGAACTACTGTCAGTCACTTTGGAGCCAACGCTATCGCTTGATTACATCACGTGCGAGTACAAAACCGTTATCCCGTCTCCGTACGTGAAATGCTGCGGTACAGCAGAGTGCAAGGACAAAAACCTACCTGACTACAGCTGTAAGGTCTTCACCGGCGTCTACCCATTTATGTGGGGCGGAGCCTACTGCTTCTGCGACGCTGAAAACACGCAATTGAGCGAAGCACACGTGGAGAAGTCCGAATCATGCAAAACAGAATTTGCATCAGCATACAGGGCTCATACCGCATCCGCATCAGCTAAGCTCCGCGTCCTTTACCAAGGAAATAACATCACTGTAACTGCCTATGCTAACGGCGACCATGCCGTCACAGTTAAGGACGCCAAATTCATTGTGGGGCCAATGTCTTCAGCCTGGACACCTTTCGACAACAAAATTGTGGTGTACAAAGGTGACGTCTATAACATGGACTACCCGCCCTTTGGCGCAGGAAGACCAGGACAATTTGGCGATATCCAAAGTCGCACACCTGAGAGTACAGACGTCTATGCTAATACACAACTGGTACTGCAGAGACCGGCTGCGGGTACGGTACATGTGCCATACTCTCAGGCACCATCTGGCTTTAAGTATTGGCTAAAAGAACGAGGGGCGTCGCTGCAGCACACAGCACCATTTGGCTGCCAAATAGCAACAAACCCGGTAAGAGCGGTGAATTGCGCCGTAGGGAACATGCCCATCTCCATCGACATACCGGATGCGGCCTTCATTAGGGTCGTCGACGCGCCCTCTTTAACGGACATGTCGTGCGAGGTACCAGCCTGCACCCATTCCNNNNATTTCGGGGGCGTCGCCATTATTAAATATGCAGCCAGCAAGAAAGGCAAGTGTGCGGTGCATTCGATGACCAACGCCGTCACAATTCGGGAAGCTGAGATAGAAGTTGAAGGGAATTCTCAGCTGCAAATCTCTTTCTCGACGGCCTTGGCCAGCGCCGAATTCCGCGTACAAGTCTGTTCTACACAAGTACACTGTGTAGCCGAGTGCCACCCTCCGAAGGACCACATAGTCAATTACCCGGCGTCACATACCACCCTCGGGGTCCAGGACANNNNNNNNNNNNNNNNNNNNNNNNNNNNNNNNNNNNNNNNNNNNNNNNGANTNNTTGTCGCTGTTGCAGCACTGATCCTAATCGTGGTGCTATGCGTGTCGTTCAGCAGGCACTAA
		</sequence>
		<sequence>
			<taxon idref="166|Brazil|RJ|Duque-de-Caxias|2018-05-09"/>
			NNNNNNNNNNNNNNNNNNNNNNNNNNNNNNNNNNNNNNNNNNNNNNNNNNNNNNNNNNNNNNNNNNNNNNNNNNNNNNNNNNNNNNNNNNNNNNNNNNNNNNNNNNNNNNNNNNNNNNNNNNNNNNNNNNNNNNNNNNNNNNNNNNNNNNNNNNNNNNNNNNNNNNNNNNNNNNNNNNNNNNNNNNNNNNNNNNNNNNNNNNNNNNNAGGAGGATGATGTCGGACAGGAAGTACCACTGCGTCTGCCCGATGCGCAGCGCAGAAGATCCCGAGAGACTCGCCAATTATGCGAGAAAGCTAGCATCTGCTGCAGGAAAAGTCCTGGACAGAAACATCTCTGGAAAGATCGGGGACTTACAAGCAGTAATGGCCGTGCCAGACACGGAGACGCCAACATTCTGCTTGCACACAGATGTCTCATGTAGACAGAGAGCAGACGTCGCGATATACCAAGACGTCTATGCTGTACACGCACCCACGTCGCTATACCACCAGGCGATTAAAGGGGTCCGAGTGGCGTACTGGGTAGGGTTCGACACAACCCCGTTCATGTACAATGCCATGGCGGGTGCCTACCCCTCATATTCGACAAACTGGGCAGACGAGCAGGTACTGAAGGCTAAGAACATAGGATTATGTTCAACAGACCTGACGGAAGGTAGACGAGGTAAATTGTCTATTATGAGAGGGAAGAAGCTAAAACCGTGTGACCGTGTGCTGTTCTCAGTAGGGTCAACGCTCTACCCGGAAAGCCGCAAGCTACTTAAGAGCTGGCACTTACCATCGGTGTTCCATCTAAAGGGCAAACTCAGCTTCACATGCCGCTGTGATACAGTGGTTTCGTGCGAGGGCTACGTCGTTAAGAGAATAACGATGAGCCCAGGCCTTTATGGAAAAACCACAGGGTATGCGGTAACCCACCACGCAGACGGATTCTTGATGTGCAAGACTACCGACACGGTTGACGGCGAAAGAGTGTCATTCTCGGTGTGCACATACGTGCCGGCGACCATTTGTGATCAAATGACCGGCATCCTTGCTACAGAAGTCACGCCGGAGGATGCACAGAAGCTGTTGGTGGGGCTGAACCAGAGAATAGTGGTTAACGGCAGAACGCAACGGAATACGAACACCATGAAAAACTATCTGCTTCCCGTGGTCGCCCAAGCCTTCAGTAAGTGGGCAAAGGAGTGCCGGAAAGACATGGAAGATGAAAAACTCCTGGGGGTCAGAGAAAGAACACTGACCTGCTGCTGTCTATGGGCATTCAAGAAGCAGAAAACACACACNNNNNNNNNNNNNNNNGATACCCAGTCAATTCAGAAGGTTCAGGCCGAGTTTGACAGCTTTGTGGTACCGAGCCTGTGGTCGTCCGGGTTGTCAATCCCCTTGAGGACTAGAATCAAATGGTTGTTAAGCAAGGTGCCAAAAACCGACCTGATCCCATATAGCGGGGACGCCCAAGAAGCCCGGGACGCAGAAAAAGAAGCAGAGGAAGAACGAGAAGCAGAACTGACTCGTGAAGCCCTACCACCTCTACAGGCAGCACAGGAAGATGTTCAGGTCGAAATCGACGTGGAACAGCTTGAGGACAGAGCGGGTGCAGGAATAATAGAGACTCCTAGAGGAGCTATCAAAGTTACTGCCCAACCAACAGACCACGTCGTGGGAGAGTACCTGGTACTTTCCCCGCAGACCGTACTACGGAGCCAGAAGCTCAGCCTAATTCACGCTTTGGCGGAGCAAGTGAAGACGTGCACGCACAGCGGACGAGCAGGGAGGTACGCGGTCGAAGCGTACGACGGCCGAGTCCTAGTGCCCTCAGGCTATGCAATCTCGCCTGAAGACTTCCAGAGTCTAAGCGAAAGCGCAACGATGGTGTATAACGAAAGAGAGTTCGTAAACAGAAAGCTACACCACATTGCGATGCACGGACCAGCCCTGAACACCGACGAAGAGTCGTATGAGCTGGTGAGGGCAGAGAGGACAGAACACGAGTACGTCTACGATGTGGACCAGAGAAGATGCTGTAAGAAGGAAGAAGCTGCAGGACTGGTACTGGTGGGCGACTTGACTAATCCGCCCTACCACGAATTCGCATATGAAGGGCTAAAAATCCGCCCTGCCTGCCCATACAAAATTGCAGTCATAGGAGTCTTCGGAGTACCAGGATCCGGCAAGTCAGCTATTATCAAGAACCTAGTTACCAGGCAAGACCTGGTGACTAGCGGAAAGAAAGAAAACTGCCAAGAAATCACCACCGACGTGATGAGACAGAGAGGTCTAGAGATATCTGCACGTACGGTTGACTCGCTGCTCTTGAATGGATGCAACAGGTCAGTCGACGTGTTGTACGTAGACGAGGCGTTTGCGTGCCACTCTGGAACGTTACTTGCTTTGATCGCCTTGGTTAGACCAAGGCAGAAAGTTGTACTCTGTGGTGACCCGAAGCAGTGCGGCTTCTTCAATATGATGCAGATGAAAGTCAACTATAATCACAACATCTGCACCCAAGTGTACCACAAAAGTATCTCCAGGCGGTGTACACTGCCTGTGACCGCCATTGTGTCATCGTTGCATTACGAAGGCAAAATGCGCACTACGAATGAGTACAACAAGCCGATTGTAGTGGACACTACAGGCTCAACAAAACCTGACCCTGGAGATCTCGTGTTAACGTGCTTCAGAGGGTGGGTTAAACAACTGCAAATTGACTATCGTGGATACGAGGTCATGACAGCAGCCGCATCCCAAGGGTTAACNNNNNNNNNNNNNNNNNNNNNNNNNNNNNNNNNNNNNNNNNNNNNNNNNNNNNNNNNNNNNNNNNNNNNNNNNNNNNNNNNNNNNNNNNNNNNNNNNNNNNNNNNNNNNNGGAAGACACTTTCCGGTGACCCGTGGATAAAGACGCTGCAGAACCCACCGAAAGGAAACTTCAAAGCAACTATCAAGGAGTGGGAGGTGGAGCATGCATCAATAATGGCGGGCATCTGCAGTCACCAAATGACCTTTGATACATTCCAAAACAAAGCCAATGTTTGTTGGGCTAAGAGCTTGGTCCCTATCCTCGAAACAGCGGGGATAAAACTAAATGATAGGCAGTGGTCCCAGATAATTCAAGCCTTCAAAGAAGATAAAGCATACTCACCTGAAGTAGCCCTGAATGAAATATGCACGCGCATGTATGGGGTGGATTTAGACAGTGGGCTATTTTCTAAACCATTGGTGTCTGTGTATTACTCGGATAACCACTGGGATAATAGGCCTGGAGGGAAGATGTTCGGATTCAACCCCGAGGCAGCATCCATTCTAGAAAGAAAGTATCCATTCACAAAAGGGAAGTGGAACATCAACAAGCAGATCTGTGTGACCACCAGGAGGATAGAAGACTTTAACCCTACCACCAATATTATACCGGCCAATAGGAGACTACCACACTCATTAGTGGCCGAACACCGCCCAGTAAAAGGGGAAAGAATGGAATGGCTGGTTAATAAGATAAACGGCCACCACGTGCTCCTGGTCAGTGGCTATAATCTTGTACTGCCTACTAAGAGAGTCACTTGGGTAGCGCCACTAGGTGTCCGCGGAGCGGACTACACATACAACCTAGAGTTGGGTCTGCCAGCAACGCTTGGCAGGTATGACCTAGTGGTCATAAACATCCACACACCTTTTCGCATACACCATTACCAACAGTGCGTAGACCACGCAATGAAACTGCAAATGCTCGGGGGTGACTCATTGAGACTGCTCAAACCGGGTGGCTCTCTATTGATCAGAGCATATGGTTACGCAGATAGAACCAGTGAACGAGTCATCTGCGTGTTGGGACGCAAGTTCAGATCGTCTAGAGCGTTGAAACCACCATGTGTCACCAGCAACACTGAGATGTTTTTTCTATTCAGCAACTTTGACAATGGCAGAAGGAATTTCACAACTCATGTCATGAATAATCAACTGAATGCAGCCTTTGTAGGACAGGCCACCCGAGCAGGATGTGCACCGTCGTACCGGGTAAAACGCATGGACATCGCGAAGAACGATGAAGAGTGCGTAGTTAACGCCGCTAACCCTCGCGGGTTACCGGGTGACGGTGTTTGCAAGGCAGTATACAAAAAATGGCCGGAGTCCTTTAAGAATAGTGCAACACCAGTGGGAACCGCAAAAACAGTCATGTGCGGTACGTATCCAGTAATCCACGCCGTTGGACCGAATTTCTCTAATTATTTGGAATCTGAAGGGGACCGGGAATTGGCAGCTGCCTATCGAGAAGTCGCAAAGGAAGTAACTAGACTGGGAGTAAATAGTGTAGCTATACCTCTCNNNNNNNNNNNNNNNNNNNNNNNNNNNNNNNNNNNNNNNNNNNNNNNNNNNNNNNNNNNNNNCACAGCCATGGACTCGACGGATGCAGACGTGGTCATCTACTGTCGCGACAAAGAATGGGAGAAGAAAATATCCGAGGCCATACAGATGCGGACTCAAGTGGAGTTGCTGGATGAGCACATCTCCATAGACTGCGATATTGTTCGCGTGCACCCTGACAGCAGCTTGGCAGGCAGAAAAGGATACAGCACCACGGAAGGCGCACTGTACTCATATCTAGAAGGGACTCGTTTTCACCAGACGGCAGTGGACATGGCAGAGATATATACTATGTGGCCAAAGCAAACAGAGGCCAACGAGCAAGTCTGCCTATATGCCCTGGGGGAAAGTATTGAATCGATCAGGCAGAAATGCCCGGTGGATGATGCAGATGCATCGTCTCCTCCAAAAACTGTCCCGTGCCTTTGCCGTTACGCCATGACTCCGGAACGCGTCACCAGACTTCGCATGAACCACGTCACAAGTATAATTGTGTGTTCCTCGTTTCCCCTTCCAAAGTACAAAATAGAAGGAGTGCAAAAAGTCAAATGCTCTAAGGTAATGCTATTTGACCACAACGTGCCATCACGCGTAAGTCCAAGGGAATATAGATCTTCCCCGGAGGCTGCACAGGAAGCGAGTACAACCACGTCACTGACGCNNNNNNNNNNNNNNNNNNNNNNNNNNNNNNNNNNNNNNNNNNNNNNNNNNNNNNNNNNNNNNNNNNNNNNNNNNNNNNNNNNNNNNNNNNNNNNNNNNNNNNNNNNNNNNNNNNNNNNNNNNNNNNNNNNNNNNNNNNNNNNNNNNNNNNNNNNAATGAGCACCGTACCTGTCGCGCCGCCCAGAAGAAGGCGAGGGAGAAACCTGACTGTGACATGCGACGAGAGAGAAGGGAACATAACACCCATGGCTAGCGTCCGATTCTTTAGGGCAGAGCTGCGTCCGGTCGTACAAGAAACAGCGGAGACGCGTGACACAGCAATGTCTCTTCAGGCACCGCCGAGTACCGCCACGGAACTGAATCATCCGCCGATCTCCTTCGGAGCACCAAGCGAGACGTTCCCCATCACATTTGGGGACTTCAACGAAGGAGAAATCGAAAGCTTGTCTTCTGAGCTGCTAACTTTCGGAGACTTCCTACCCGGAGAAGTGGATGACTTGACAGATAGCGACTGGTCCACGTGCTCAGACACGGACGACGAGTTATGACTAGACAGGGCAGGTGGGTATATATTCTCGTCGGACACCGGTCCAGGTCATTTACAACAGAAGTCAGTACGCCAGTCAGTGCTGCCGGTGAACACCCTGGAGGAAGTCCACGAGGAGAAGTGTTACCCACCTAAGTTGGATGAAGTAAAGGAGCAACTATTACTTAAGAAACTCCAGGAGAGTGCATCCATGGCCAACAGAAGCAGGTACCAGTCGCGCAAAGTAGAAAACATGAAAGCAACAATCATCCAGAGACTAAAGAGAGGCTGTAGACTATACTTAATGTCAGAGACCTCAAAAGTCCCTACTTACCGGACCACATATCCGGCGCCTGTGTACTCGCCTCCGGTCAACGTCCGACTGTCCAACCCCGAGTCCGCAGTGGCAGCATGCAATGAGTTCCTAGCTAGAAACTATCCAACTGTCTCATCATACCAAATTACCGACGAGTATGATGCATATTTAGACATGGTGGACGGGTCGGAGAGTTGCCTGGATCGAGCGACATTCAATCCGTCAAAACTTAGGAGCTACCCGAAACAGCACGCTTACCATGCGCCCTCCATCAGAAGCGCTGTACCGTCCCCATTCCAGAACACACTACAGAATGTACTGGCAGCAGCCACGAAAAGAAACTGCAACGTCACACAGATGAGGGAATTACCCACTTTGGACTCAGCAGTATTCAACGTGGAGTGTTTTAAAAAATTCGCATGCAACCAAGAATACTGGGAAGAATTTGCTGCCAGCCCTATTAGGATAACAACTGAGAATTTAACAACCTATGTTACTAAACTAAAAGGGCCAAAAGCAGCAGCGCTATTTGCAAAAACCCACAATCTGCTGCCACTGCAGGAAGTACCAATGGATAGGTTCACAGTAGATATGAAAAGGGACGTGAAGGTGACTCCTGGTACAAAGCACACAGAGGAAAGACCTAAGGTGCAGGTTATACAGGCGGCTGAACCCTTGGCGACAGCATACCTATGTGGGATTCACAGAGAGCTGGTTAGGAGGCTGAACGCCGTCCTCCTACCCAATGTACATACACTATTTGATATGTCTGCCGAGGATTTCGATGCCATCATAGCCGCACACTTTAAGCCAGGAGACACTGTTTTAGAAACGGACATAGCCTCCTTTGACAAGAGCCAAGATGATTCACTTGCGCTTACTGCCTTGATGTTGTTAGAAGATTTAGGGGTGGATCACTCCCTGTTGGACTTGATAGAGGCCGCTTTTGGAGAGATTTCCAGCTGTCATCTACCGACAGGTACGCGCTTCAAGTTCGGCGCCATGATGAAATCTGGTATGTTCCTAACTCTGTTCGTCAACACATTGCTAAACATCACCATCGCTAGCCGCGTGCTGGAAGATCGTCTGACAAAATCCGCGTGCGCGGCCTTCATCGGCGACGACAACATAATACATGGAGTCGTCTCCGATGAATTGATGGCAGACAGATGCGCCACTTGGATGAACATGGAAGTGAAGATCATAGATGCAGTTGTATCCTTGAAAGCCCCTTACTTTTGTGGAGGGTTTATACTGCACGATACTGTGACGGGAACAGCCTGCAGAGTGGCAGACCCGCTAAAAAGGCTATTCAAACTGGGCAAACCGCTAGCGGCAGGTGACGAACAAGATGAAGATAGAAGACGAGCGCTGGCTGACGAAGTGATCAGATGGCAACGAACAGGGCTAATTGATGAGTTGGAGAAAGCGGTATACTCTAGGTATGAAGTGCAGGGTATATCAGTTGTGGTAATGTCCATGGCCACCTTTGCAAGCTCCAGATCTAACTTCGAGAAGCTCAGAGGACCCGTCATAACTTTGTACGGCGGTCCTAAATAGNNNNNNNNNNNNNNNNNNNNNNNNNNNNNNNNNNNNNNNNNNNNNNNNNNNNNNNNNNNNNNNNNNNNNNNNNNNNNNNNNNNNNNNNNNNNNNNNNNNNNNNNNNNNNNNNNNNNNNNNNNNNNNNNNNNNNNNNNNNNNNNNNNNNNNNNNNNNNNNNNNNNNNNNNNNNNNNNNNNNNNNNNNNNNNNNNNNNNNNNNNNNNNNNNNNNNNNNNNNNNNNNNNNNNNNNNNNNNNNNNNNNNNNNNNNNNNNNNNNNNNNNNNNNNNNNNNNNNNNNAAAAGAAAAAGAAGCCGGGCCGCAGAGAGAGGATGTGCATGAAAATCGAAAATGATTGTATTTTTGAAGTCAAGTATGAAGGTAAGGTAACAGGTTACGCGTGCTTGGTGGGGGACAAAGTAATGAAACCAGCACACGTAAAGGGGACCATCGATAACGNNNNNNNNNNNNNNNNNNNNNNNNNNNNNNNNNNNNNNNNNNNNNNNNNNNNNNNNNNNNNNNNNNNNNNNNNNNNNNNNNNNNNNNNNNNNNNNNNNNNNNNNNNNNNNNNNNNNNNNNNNNNNNNNNNNNNNNNNNNNNNACAGTACTCAGGAGGCCGGTTCACCATCCCCACAGGTGCTGGCAAACCAGGGGACAGCGGCAGACCGATCTTCGACAACAAGGGACGCGTGGTGGCCATAGTCTTAGGAGGAGCTAATGAAGGAGCCCGTACAGCCCTCTCGGTGGTGACCTGGAATAAAGACATTGTCACTAAAATCACCCCCGAGGGGGCCGAAGAGTGGAGTCTTGCCATCCCAGTCATGTGCCTGCTGGCAAATACCACGTTCCCCTGCTCCCAGCCCCCTTGCACTCCCTGCTGCTATGAAAGGGAACCAGAGGAAACCCTACGCATGCTTGAGGACAACGTCATGAGACCTGGGTACTATCAGCTGCTACAAGCATCCTTAACATGTTCTCCCCACCGTCNNNNNNNNNNNNNNNNNNNNNNNNNNNNNNNNNNNNNNNNNNNNNNNNNNNNNNNNNNNNNNNNNNNNNNNNNNNNNNNNNNNNNNNNNNNCCATAGTCCCGTAGCATTAGAACGCATCAGAAATGAAGCGACAGACGGGACGCTGAAAATCCAGGTCTCCTTGCAAATCGGAATAAAGACGGATGATAGCCACGATTGGACCAAGCTGCGTTACATGGACAACCACACGCCAGCGGACGCAGAGAGGGCGGGGCTATTTGTAAGAACATCAGCACCGTGCACGATTACTGGAACAATGGGACACTTCATCCTGACCCGATGTCCGAAAGGGGAAACTCTGACGGTGGGATTCACTGACAGTAGGAAGATCAGTCACTCATGTACGCACCCATTTCACCACGACCCTCCTGTGATAGGCCGGGAGAAATTCCATTCCCGACCGCAGCACGGTAAAGAGCTGCCTTGCAGCACGTACGTGCAGAGCACCGCCGCAACTACCGAGGAGATAGAGGTACACATGCCCCCAGACACCCCTGATCGCACACTGATGTCACAACAGTCCGGCAACGTAAAGATCACAGTTAATGGCCAGACGGTGCGGTACAAGTGTAATTGCGGTGGCTCAAATGAAGGACTAATAACTACAGACAAAGTGATTAATAACTGCAAAGTTGATCAATGTCATGCCGCGGTCACCAATCACAAAAAGTGGCAGTACAACTCCCCTCTGGTCCCGCGTAATGCTGAACTTGGGGACCGAAAAGGAAAAATCCACATCCCGTTTCCGCTGGCAAATGTAACATGCAGGGTGCCTAAAGCAAGGAACCCCACCGTGACGTACGGGAAAAACCAAGTCATCATGCTACTGTATCCCGACCACCCAACACTCCTGTCCTACCGGAACATGGGAGAAGAACCAAACTACCAAGAAGAGTGGGTGACGCATAAGAAGGAAGTCGTGCTAACCGTGCCGACTGAAGGGCTCGAGGTCACGTGGGGTAACAACGAGCCGTATAAGTATTGGCCGCAGTTATCTACAAACGGTACAGCCCATGGCCACCCGCATGAGATAATTCTGTATTATTATGAGCTGTACCCTACTATGACTGTAGTAGTTGTGTCAGTGGCCTCGTTCGTACTCCTGTCGATGNNNNNNNNNNNNNNNNNNNNNNNNNNNNNNNNNNNNNGCAGATGCATCACACCGTACGAACTGACACCAGGAGCTACCGTCCCTTTCCTGCTTAGCCTAATATGCTGCATCAGAACAGCTAAAGCGGCCACATACCAAGAGGCTGCGGTATACCTGTGGAATGAACAGCAACCTTTGTTTTGGCTACAAGCCCTTATTCCGCTGGCAGCCCTGATTGTCCTATGCAACTGTCTGAGACTCTTACCATGCTGCTGTAAAACGTTGGCTTTTTTAGCCGTAATGAGCGTCGGTGCCCACACTGTGAGCGCGTACGAACACGTAACAGTGATCCCGAACACGGTGGGAGTACCGTATAAGACTCTAGTCAATAGACCGGGCTACAGTCCCATGGTATTGGAGATGGAACTACTGTCAGTCACTTTGGAGCCAACGCTATCGCTTGATTACATCACGTGCGAGTACAAAACCGTTATCCCGTCTCCGTACGTGAAATGCTGCGGTACAGCAGAGTGCAAGGACAAAAACCTACCTGACTACAGCTGTAAGGTCTTCACCGGCGTCTACCCATTTATGTGGGGCGGAGCCTACTGCTTCTGCGACGCTGAAAACACGCAATTGAGCGAAGCACACGTGGAGAAGTCCGAATCATGCAAAACAGAATTTGCATCAGCATACAGGGCTCATACCGCATCCGCATCAGCTAAGCTCCGCGTCCTTTACCAAGGAAATAACATCACTGTAACTGCCTATGCTAACGGCGACCATGCCGTCACAGTTAAGGACGCCAAATTCATTGTGGGGCCAATGTCTTCAGCCTGGACACCTTTCGACAACAAAATTGTGGTGTACAAAGGTGACGTCTATAACATGGACTACCCGCCCTTTGGCGCAGGAAGACCAGGACAATTTGGCGATATCCAAAGTCGCACACCTGAGAGTACAGACGTCTATGCTAATACACAACTGGTACTGCAGAGACCGGCTGCGGGTACGGTACATGTGCCATACTCTCAGGCACCATCTGGCTTTAAGTATTGGCTAAAAGAACGAGGGGCGTCGCTGCAGCACACAGCACCATTTGGCTGCCAAATAGCAACAAACCCGGTAAGAGCGATGAATTGCGCCGTAGGGAACATGCCCATCTCCATCGACATACCGGATGCGGCCTTCATTAGGGTCGTCGACGCGCCCTCTTTAACGGACATGTCGTGCGAGGTACCAACCTGCACCCATTCCTCAGATTTCGGGGGCGTCGCCATTATTAAATATGCAGCCAGCAAGAAAGGCAAGTGTGCGGTGCATTCGATGACCAACGCCGTCACAATTCGGGAAGCTGAGATAGAAGTTGAAGGGAATTCTCAGCTGCAAATCTCTTTCTCGACGGCCTTGGCCAGCGCCGAATTCCGCGTACAAGTCTGTTCTACACAAGTACACTGTNNNNNNNNNNNNNNNNNNNNNNNNNNNNNNNNNNNNNNNNNNNNNNNNNNNNNNNNNNNNNNNNNNNNNNNNNNNNNNNNNNNNNNNNNNNNNNNNNNNNNNNNNNNNNNNNNNNNNNNNNNNNNNNNNNNNNNNNNNNNNNNNNNNNNNNNNNNNNNNNNNNTGCTATGCGTGTCGTTCAGCAGGCACTAN
		</sequence>
		<sequence>
			<taxon idref="174|Brazil|RJ|Duque-de-Caxias|2018-05-17"/>
			ATGGATCCTGTGTACGTGGACATAGACGCTGACAGCGCCTTTTTGAAGGCCCTGCAACGTGCGTACCCCATGTTTGAGGTGGAACCCAGGCAGGTCACACCGAATGACCATGCTAATGCTAGAGCGTTCTCGCATCTAGCTATAAAACTAATANNNNNGGAAATTGATCCCGACTCAACCATCCTGGACATCGGCAGTGCANNNNCAAGGAGGATGATGTCGGACAGGAAGTACCACTGCGTCTGCCCGATGCGCAGCGCAGAAGATCCCGAGAGACTCGCCAATTATGCGAGAAAGCTAGCATCTGCTGCAGGAAAAGTCCTGGACAGAAACATCTCTGGAAAGATCGGGGACTTACAAGCAGTAATGGCCGTGCCAGACACGGAGACGCCAACATTCTGCTTGCACACAGATGTCTCATGTAGACAGAGAGCAGACGTCGCGATATACCAAGACGTCTATGCTGTACACGCACCCACGTCGCTATACCACCAGGCGATTAAAGGGGTCCGAGTGGCGTACTGGGTAGGGTTCGACACAACCCCGTTCATGTACAATGCCATGGCGGGTGCCTACCCCTCATATTCGACAAACTGGGCAGACGAGCAGGTACTGAAGGCTAAGAACATAGGATTATGTTCAACAGACCTGACGGAAGGTAGACGAGGTAAATTGTCTATTATGAGAGGGAAGAAGCTAAAACCGTGTGACCGTGTGCTGTTCTCAGTAGGGTCAACGCTCTACCCGGAAAGCCGCAAGCTACTTAAGAGCTGGCACTTACCATCGGTGTTCCATCTAAAGGGCAAACTCAGCTTCACATGCCGCTGTGATACAGTGGTTTCGTGCGAGGGCTACGTCGTTAAGAGAATAACGATGAGCCCAGGCCTTTATGGAAAAACCACAGGGTATGCGGTAACCCACCACGCAGACGGATTCTTGATGTGCAAGACTACCGACACGGTTGACGGCGAAAGAGTGTCATTCNNNNNNNNCACATACGTGCCGGCGACCATTTGTGATCAAATGACCGGCATCCTTGCTACAGAAGTCACGCCGGAGGATGCACAGAAGCTGTTGGTGGGGCTGAACCAGAGAATAGTGGTTAACGGCAGAACGCAACGGAATACGAACACCATGAAAAACTATCTGCTTCCCGTGGTCGCCCAAGCCTTCAGTAAGTGGGCAAAGGAGTGCCGGAAAGACATGGAAGATGAAAAACTCCTGGGGGTCAGAGAAAGAACACTGACCTGCTGCTGTCTATGGGCATTCAAGAAGCAGAAAACACACACGGTCTACAAGAGGCCTGATACCCAGTCAATTCAGAAGGTTCAGGCCGAGTTTGACAGCTTTGTGGTACCGAGCCTGTGGTCGTCCGGGTTGTCAATCCCCTTGAGGACTAGAATCAAATGGTTGTTAAGCAAGGTGCCAAAAACCGACCTGATCCCATATAGCGGGGACGCCCAAGAAGCCCGGGACGCAGAAAAAGAAGCAGAGGAAGAACGAGAAGCAGAACTGACTCGTGAAGCCCTACCACCTCTACAGGCAGCACAGGAAGATGTTCAGGTCGAAATCGACGTGGAACAGCTTGAGGACAGAGCGGGTGCAGGAATAATAGAGACTCCTAGAGGAGCTATCAAAGTTACTGCCCAACCAACAGACCACGTCGTGGGAGAGTACCTGGTACTTTCCCCGCAGACCGTACTACGGAGCCAGAAGCTCAGCCTAATTCACGCTTTGGCGGAGCAAGTGAAGACGTGCACGCACAGCGGACGAGCAGGGAGGTACGCGGTCGAAGCGTACGACGGCCGAGTCCTAGTGCCCTCAGGCTATGCAATCTCGCCTGAAGACTTCCAGAGTCTAAGCGAAAGCGCAACGATGGTGTATAACGAAAGAGAGTTCGTAAACAGAAAGCTACACCACATTGCGATGCACGGACCAGCCCTGAACACCGACGAAGAGTCGTATGAGCTGGTGAGGGCAGAGAGGACAGAACACGAGTACGTCTACGATGTGGACCAGAGAAGATGCTGTAAGAAGGAAGAAGCTGCAGGACTGGTACTGGTGGGCGACTTGACTAATCCGCCCTACCACGAATTCGCATATGAAGGGCTAAAAATCCGCCCTGCCTGCCCATACAAAATTGCAGTCATAGGAGTCTTCGGAGTNNNAGGATCCGGCAAGTCAGCTATTATCAAGAACCTAGTTACCAGGCAAGACCTGGTGACTAGCGGAAAGAAAGAAAACTGCCAAGAAATCACCACCGACGTGATGAGACAGAGAGGTCTAGAGATATCTGCACGTACGGTTGACTCGCTGCTCTTGAATGGATGCAACAGGCCAGTCGACGTGTTGTACGTAGACGAGGCGTTTGCGTGCCACTCTGGAACGTTACTTGCTTTGATCGCCTTGGTTAGACCAAGGCAGAAAGTTGTACTCTGTGGTGACCCGAAGCAGTGCGGCTTCTTCAATATGATGCAGATGAAAGTCAACTATAATCACAACATCTGCACCCAAGTGTACCACAAAAGTATCTCCAGGCGGTGTACACTGCCTGTGACCGCCATTGTGTCATCGTTGCATTACGAAGGCAAAATGCGCACTACGAATGAGTACAACAAGCCGATTGTAGTGGACACTACAGGCTCAACAAAACCTGACCCTGGAGATCTCGTGTTAACGTGCTTCAGAGGGTGGGTTAAACAACTGCAAATTGACTATCGTGGATACGNNNNNNNNNNNNNNNNNNNNNCCCAAGGGTTAANNNNNNNNNNNNNNNNNNNNNNNNNNNNNNNNNNNNNNNNNNNNNNNNNNNNNNNNNNNNNNNNNNNNNNNNNNNNNNNNNNCCTAACACGTACGGAAGGTAAACTGGTATGGAAGACACTTTCCGGTGACCCGTGGATAAAGACGCTGCAGAACCCACCGAAAGGAAACTTCAAAGCAACTATCAAGGAGTGGGAGGTGGAGCATGCATCAATAATGGCGGGCATCTGCAGTCACCAAATGACCTTTGATACATTCCAAAACAAAGCCAATGTTTGTTGGGCTAAGAGCTTGGTCCCTATCCTCGAAACAGCGGGGATAAAACTAAATGATAGGCAGTGGTCCCAGATAATTCAAGCCTTCAAAGAAGATAAAGCATACTCACCTGAAGTAGCCCTGAATGAAATATGCACGCGCATGTATGGGGTGGATTTAGACAGTGGGCTATTTTCTAAACCATTGGTGTCTGTGTATTACTCGGATAACCACTGGGATAATAGGCCTGGAGGGAAGATGTTCGGATTCAACCCCGAGGCAGCATCCATTCTAGAAAGAAAGTATCCATTCACAAAAGGGAAGTGGAACATCAACAAGCAGATCTGTGTGACCACCAGGAGGATAGAAGACTTTAACCCTACCACCAATATTATACCGGCCAATAGGAGACTACCACACTCATTAGTGGCCGAACACCGCCCAGTAAAAGGGGAAAGAATGGAATGGCTGGTTAATAAGATAAACGGCCACCACGTGCTCCTGGTCAGTGGCTATAATCTTGTACTGCCTACTAAGAGAGTCACTTGGGTAGCGCCACTAGGTGTCCGCGGAGCGGACTACACATACAACCTAGAGTTGGGTCTGCCAGCAACGCTTGGCAGGTATGACCTAGTGGTCATAAACATCCACACACCTTTTCGCATACACCATTACCAACAGTGCGTAGACCACGCAATGAAACTGCAAATGCTCGGGGGTGACTCATTGAGACTGCTCAAACCGGGTGGCTCTCTATTGATCAGAGCATATGGTTACGCAGATAGAACCAGTGAACGAGTCATCTGCGTGTTGGGACGCAAGTTCAGATCGTCTAGAGCGTTGAAACCACCATGTGTCACCAGCAACACTGAGATGTTTTTCCTATTCAGCAACTTTGACAATGGCAGAAGGAATTTCACAACTCATGTCATGAATAATCAACTGAATGCAGCCTTTGTAGGACAGGCCACCCGAGCAGGATGTGCACCGTCGTACCGGGTAAAACGCATGGACATCGCGAAGAACGATGAAGAGTGCGTAGTTAACGCCGCTAACCCTCGCGGGTTACCGGGTGACGGTGTTTGCAAGGCAGTATACAAAAAATGGCCGGAGTCCTTTAAGAATAGTGCAACACCAGTGGGAACCGCAAAAACAGTCATGTGCGGTACGTATCCAGTAATCCACGCCGTTGGACCGAATTTCTCTAATTATTTGGAATCTGAAGGGGACCGGGAATTGGCAGCTGCCTATCGAGAAGTCGCAAAGGAAGTAACTAGACTGGGAGTAAATAGTGTAGCTATACCTCTCCTCTCCACAGGTGTNNNNNNNNGANNNNNAGATAGGCTGACCCAGTCACTGAACCACCTCTTCACAGCCATGGACTCGACGGATGCAGACGTGGTCATCTACTGTCGCGACAAAGAATGGGAGAAGAAAATATCCGAGGCCATACAGATGCGGACTCAAGTGGAGTTGCTGGATGAGCACATCTCCATAGACTGCGATATTGTTCGCGTGCACCCTGACAGCAGCTTGGCAGGCAGAAAAGGATACAGCACCACGGAAGGCGCACTGTACTCATATCTAGAAGGGACTCGTTTTCACCAGACGGCAGTGGACATGGCAGAGATATATACTATGTGGCCAAAGCAAACAGAGGCCAACGAGCAAGTCTGCCTATATGCCCTGGGGGAAAGTATTGAATCGATCAGGCAGAAATGCCCGGTGGATGATGCAGATGCATCGTCTCCTCCAAAAACTGTCCCGTGCCTTTGCCGTTACGCCATGACTCCGGAACGCGTCACCAGACTTCGCATGAACCACGTCACAAGTATAATTGTGTGTTCCTCGTTTCCCCTTCCAAAGTACAAAATAGAAGGAGTGCAAAAAGTCAAATGTTCTAAGGTAATGCTATTTGACCACAACGTGCCATCACGCGTAAGTCCAAGGGAATATAGATCTTCCCCGGAGGCTGCACAGGAAGCGAGCACAACCACGTCACTGACGCATAGCCAATTCGACCTAAGCGTTGACGGCGAGATACTACCCGTCCCGTCAGATCTGGATGCTGACGCCCCAGCCCTAGAACCAGCTCTAGACGACAGGGCGACACACACGTTGCCATCCACAACCGGAAACCTTGCGGCCGTGTCTGACTGGGTAATGAGCACCGTACCTGTCGCGCCGCCCAGAAGAAGGCGAGGGAGAAACCTGACTGTGACATGCGACGAGAGAGAAGGGAACATAACACCCATGGCTAGCGTCCGATTCTTTAGGGCAGAGCTGCGTCCGGTCGTACAAGAAACAGCGGAGACGCGTGACACAGCAATGTCTCTTCAGGCACCGCCGAGTACCGCCACGGAACTGAATCATCCGCCGATCTCCTTCGGAGCACCAAGCGAGACGTTCCCCATCACATTTGGGGACTTCAACGAAGGAGAAATCGAAAGCTTGTCTTCTGAGCTGCTAACTTTCGGAGACTTCCTACCCGGAGAAGTGGATGACTTGACAGATAGCGACTGGTCCACGTGCTCAGACACGGACGACGAGTTATGACTAGACAGGGCAGGTGGGTATATATTCTCGTCGGACACCGGTCCAGGTCATTTACAACAGAAGTCAGTACGCCAGTCAGTGCTGCCGGTGAACACCCTGGAGGAAGTCCACGAGGAGAAGTGTTACCCACCTAAGTTGGATGAAGTAAAGGAGCAACTATTACTTAAGAAACTCCAGGAGAGTGCATCCATGGCCAACAGAAGCAGGTACCAGTCGCGCAAAGTAGAAAACATGAAAGCAACAATCATCCAGAGACTAAAGAGAGGCTGTAGACTATACTTAATGTCAGAGACCTCAAAAGTCCCTACTTACCGGACCACATATCCGGCGCCTGTGTACTCGCCTCCGGTCAACGTCCGACTGTCCAACCCCGAGTCCGCAGTGGCAGCATGCAATGAGTTCCTAGCTAGAAACTATCCAACTGTCTCATCATACCAAATTACCGACGAGTATGATGCATATTTAGACATGGTGGACGGGTCGGAGAGTTGCCTGGATCGAGCGACATTCAATCCGTCAAAACTTAGGAGCTACCCGAAACAGCACGCTTACCATGCGCCCTCCATCAGAAGCGCTGTACCGTCCCCATTCCAGAACACACTACAGAATGTACTGGCAGCAGCCACGAAAAGAAACTGCAACGTCACACAGATGAGGGAATTACCCACTTTGGACTCAGCAGTATTCAACGTGGAGTGTTTTAAAAAATTCGCATGCAACCAAGAATACTGGGAAGAATTTGCTGCCAGCCCTATTAGGATAACAACTGAGAATTTAACAACCTATGTTACTAAACTAAAAGGGCCAAAAGCAGCAGCGCTATTTGCAAAAACCCACAATCTGCTGCCACTGCAGGAAGTACCAATGGATAGGTTCACAGTAGATATGAAAAGGGACGTGAAGGTGACTCCTGGTACAAAGCACACAGAGGAAAGACCTAAGGTGCAGGTTATACAGGCGGCTGAACCCTTGGCGACAGCATACCTATGTGGGATTCACAGAGAGCTGGTTAGGAGGCTGAACGCCGTCCTCCTACCCAATGTACATACACTATTTGATATGTCTGCCGAGGATTTCGATGCCATCATAGCCGCACACTTTAAGCCAGGAGACACTGTTTTAGAAACGGACATAGCCTCCTTTGACAAGAGCCAAGATGATTCACTTGCGCTTACTGCCTTGATGTTGTTAGAAGATTTAGGGGTGGATCACTCCCTGTTGGACTTGATAGAGGCCGCTTTTGGAGAGATTTCCAGCTGTCATCTACCGACAGGTACGCGCTTCAAGTTCGGCGCCATGATGAAATCTGGTATGTTCCTAACTCTGTTCGTCAACACATTGCTAAACATCACNNNNNNNNNCCGCGTGCTGGAAGATCGTCTGACAAAATCCGCGTGCGCGGCCTTCATCGGCGACGACAACATAATACATGGAGTCGTCTCCGATGAATTGATGGCAGACAGATGCGCCACTTGGATGAACATGGAAGTGAAGATCATAGATGCAGTTGTATCCTTGAAAGCCCCTTACTTTTGTGGAGGGTTTATACTGCACGATACTGTGACGGGAACAGCCTGCAGAGTGGCAGACCCGCTAAAAAGGCTATTCAAACTGGGCAAACCGCTAGCGGCAGGTGACGAACAAGATGAAGATAGAAGACGAGCGCTGGCTGACGAAGTGATCAGATGGCAACGAACAGGGCTAATTGATGAGTTGGAGAAAGCGGTATACTCTAGGTATGAAGTGCAGGGTATATCAGTTGTGGTAATGTCCATGGCCACCTTTGCAAGCTCCAGATCTAACTTCGAGAAGCTCAGAGGACCCGTCATAACTTTGTACGGCGGTCCTAAATAGNNNNNNNNNNNNNNNNNNNNNNNNNNNNNNNNNNNNNNNNNNNNNNNNNNNNNNNNNNNNNNGCGCCCCACTATCCAAGTAATCAGGCCCAGACCGCGCCCTCAGAGGCAAGCCGGGCAACTTGCCCAGCTGATCTCAGCAGTTAATAAACTGACAATGCGCGCGGTACCCCAACAGAAGCCANNNNNNNNNNNNNNNNNNNNNNNNNNNNNNNNNNNNNNNNNNNNNNNNNNNNNNNNNNNNNNNNNNNNNNNNNNNNNNNNNNNNNAGAAACCAGCTCAAAAGAAAAAGAAGCCGGGCCGCAGAGAGAGGATGTGCATGAAAATCGAAAATGATTGTATTTTTGAAGTCAAGTATGAAGGTAAGGTAACAGGTTACGCGTGCTTGGTGGGGGACAAAGTAATGAAACCAGCACACGTAAAGGGGACCATCGATAACGCGGACCTGGCCAAACTGGCCTTTAAGCGGTCATCTAAGTATGACCTTGAATGCGCGCAGATACCCGTGCACATGAAGTCCGACGCTTCGAAGTTCACCCATGAGAAACCAGAGGGGTACTACAACTGGCACCACGGAGCAGTACAGTACTCAGGAGGCCGGTTCACCATCCCCACAGGTGCTGGCAAACCAGGGGACAGCGGCAGACCGATCTTCGACAACAAGGGACGCGTGGTGGCCATAGTCTTAGGAGGAGCTAATGAAGGAGCCCGTACAGCCCTCTCGGTGGTGACCTGGAATAAAGACATTGTCACTAAAATCACCCCCGAGGGGGCCGAAGAGTGGAGTCTTGCCATCCCAGTCATGTGCCTGCTGGCAAATACCACGTTCCCCTGCTCCCAGCCCCCTTGCACTCCCTGTTGCTATGAAAGGGAACCAGAGGAAACCCTACGCATGCTTGAGGACAACGTCATGAGACCTGGGTACTATCAGCTGCTACAAGCATCCTTAACATGTTCTCCCCACCGTCAGCGACGCAGTACCAAGGACAACTTCAATGTCTATAAAGCCACAAGACCGTACTTAGCTCACTGTCCCGACTGTGGAGAAGGGCACTCGTGCCATAGTCCCGTAGCATTAGAACGCATCAGAAATGAAGCGACAGACGGGACGCTGAAAATCCAGGTCTCCTTGCAAATCGGAATAAAGACGGATGATAGCCACGATTGGACCAAGCTGCGTTACATGGACAACCACACGCCAGCGGACGCAGAGAGGGCGGGGCTATTTGTAAGAACATCAGCACCGTGCACGATTACTGGAACAATGGGACACTTCATCCTGACCCGATGTCCGAAAGGGGAAACTCTGACGGTGGGATTCACTGACAGTAGGAAGATCAGTCACTCATGTACGCACCCATTTCACCACGACCCTCCTGTGATAGGCCGGGAGAAATTCCATTCCCGACCGCAGCACGGTAAAGAGCTGCCTTGCAGCACGTACGTGCAGAGCACCGCCGCAACTACCGAGGAGATAGAGGTACACATGCCCCCAGACACCCCTGATCGCACACTGATGTCACAACAGTCCGGCAACGTAAAGATCACAGTTAATGGCCAGACGGTGCGGTACAAGTGTAATTGCGGTGGCTCAAATGAAGGACTAATAACTACAGACAAAGTGATTAATAACTGCAAGGTTGATCAATGTCATGCCGCGGTCACCAATCACAAAAAGTGGCAGTACAACTCCCCTCTGGTCCCGCGTAATGCTGAACTTGGGGACCGAAAAGGAAAAATCCACATCCCGTTTCCGCTGGCAAATGTAACATGCAGGGTGCCTAAAGCAAGGAACCCCACCGTGACGTACGGGAAAAACCAAGTCATCATGCTACTGTATCCCGACCACCCAACACTCCTGTCCTACCGGAACATGGGAGAAGAACCAAACTACCAAGAAGAGTGGGTGACGCATAAGAAGGAAGTCGTGCTAACCGTGCCGACTGAAGGGCTCGAGGTCACGTGGGGTAACAACGAGCCGTATAAGTATTGGCCGCAGTTATCTACAAACGGTACAGCCCATGGCCACCCGCATGAGATAATTCTGTATTATTATGAGCTGTACCCTACTATGACAGTAGTAGTTGTGTCAGTGGCCTCGTTCGTACTCCTGTCGATGGTGGGTGTGGCAGTGGGGATGTGCATGTGTGCACGACGCAGATGCATCACACCGTACGAACTGACACCAGGAGCTACCGTCCCTTTCCTGCTTAGCCTAATATGCTGCATCAGAACAGCTAAAGCGGCCACATACCAAGAGGCTGCGGTGTACCTGTGGAATGAACAGCAACCTTTGTTTTGGCTACAAGCCCTTATTCCGCTGGCAGCCCTGATTGTCCTATGCAACTGTCTGAGACTCTTACCATGCTGCTGTAAAACGTTGGCTTTTTTAGCCGTAATGAGCGTCGGTGCCCACACTGTGAGCGCGTACGAACACGTAACAGTGATCCCGAACACGGTGGGAGTACCGTATAAGACTCTAGTCAATAGACCGGGCTACAGTCCCATGGTATTGGAGATGGAACTACTGTCAGTCACTTTGGAGCCAACGCTATCGCTTGATTACATCACGTGCGAGTACAAAACCGTTATCCCGTCTCCGTACGTGAAATGCTGCGGTACAGCAGAGTGCAAGGACAAAAACCTACCTGACTACAGCTGTAAGGTCTTCACCGGCGTCTACCCATTTATGTGGGGCGGAGCCTACTGCTTCTGCGACGCTGAAAACACGCAATTGAGCGAAGCACACGTGGAGAAGTCCGAATCATGCAAAACAGAATTTGCATCAGCATACAGGGCTCATACCGCATCCGCATCAGCTAAGCTCCGCGTCCTTTACCAAGGAAATAACATCACTGTAACTGCCTATGCTAACGGCGACCATGCCGTCACAGTTAAGGACGCCAAATTCATTGTGGGGCCAATGTCTTCAGCCTGGACACCTTTCGACAACAAAATTGTGGTGTACAAAGGTGACGTCTATAACATGGACTACCCGCCCTTTGGCGCAGGAAGACCAGGACAATTTGGCGATATCCAAAGTCGCACACCTGAGAGTACAGACGTCTATGCTAATACACAACTGGTACTGCAGAGACCGGCTGCGGGTACGGTACATGTGCCATACTCTCAGGCACCATCTGGCTTTAAGTATTGGCTAAAAGAACGAGGGGCGTCGCTGCAGCACACAGCACCATTTGGCTGCCAAATAGCAACAAACCCGGTAAGAGCGATGAATTGCGCCGTAGGGAACATGCCCATCTCCATCGACATACCGGATGCGGCCTTCATTAGGGTCGTCGACGCGCCCTCTTTAACGGACATGTCGTGCGAGGTACCAACCTGCACCCATTCCTCAGATTTCGGGGGCGTCGCCATTATTAAATATGCAGCCAGCAAGAAAGGCAAGTGTGCGGTGCATTCGATGACCAACGCCGTCACAATTCGGGAAGCTGAGATAGAAGTTGAAGGGAATTCTCAGCTGCAAATCTCTTTCTCGACGGCCTTGGCCAGCGCCGAATTCCGCGTACAAGTCTGTTCTACACAAGTACACTGTGTAGCCGAGTGCCACCCTCCGAAGGACCACATAGTCAATTACCCGGCATCACATACCACCCTCGGGGTCCAGGACATTTCCGCTACGGNNNNNNNNNNNNNNNNNNNNNNNNNNNNNNNNNNNNNNNNNNNNNNNNNTGTTGCAGCACTGATTCTAATCGTGGTGCTATGCGTGTCGTTCAGCAGGCACTAA
		</sequence>
		<sequence>
			<taxon idref="181|Brazil|RJ|Duque-de-Caxias|2018-05-23"/>
			ATGGATCCTGTGTACGTGGACATAGACGCTGACAGCGCCTTTTTGAAGGCCCTGCAACGTGCGTACCCCATGTTTGAGGTGGAACCCAGGCAGGTCACACCGAATGACCATGCTAATGCTAGAGCGTTCTCGCATCTAGCTATAAAACTAATAGAGCAGGAAATTGATCCCGACTCAACCATCCTGGACATCGGCAGTGCACCAGCAAGGAGGATGATGTCGGACAGGAAGTACCACTGCGTCTGCCCGATGCGCAGCGCAGAAGATCCCGAGAGACTCGCCAATTATGCGAGAAAGCTAGCATCTGCTGCAGGAAAAGTCCTGGACAGAAACATCTCTGGAAAGATCGGGGACTTACAAGCAGTAATGGCCGTGCCAGACACGGAGACGCCAACATTCTGCTTGCACACAGATGTCTCATGTAGACAGAGAGCAGACGTCGCGATATACCAAGACGTCTATGCTGTACACGCACCCACGTCGCTATACCACCAGGCGATTAAAGGGGTCCGAGTGGCGTACTGGGTAGGGTTCGACACAACCCCGTTCATGTACAATGCCATGGCGGGTGCCTACCCCTCATATTCGACAAACTGGGCAGACGAGCAGGTACTGAAGGCTAAGAACATAGGATTATGTTCAACAGACCTGACGGAAGGTAGACGAGGTAAATTGTCTATTATGAGAGGGAAGAAGCTAAAACCGTGTGACCGTGTGCTGTTCTCAGTAGGGTCAACGCTCTACCCGGAAAGCCGCAAGCTACTTAAGAGCTGGCACTTACCATCGGTGTTCCATCTAAAGGGCAAACTCAGCTTCACATGCCGCTGTGATACAGTGGTTTCGTGCGAGGGCTACGTCGTTAAGAGAATAACGATGAGCCCAGGCCTTTATGGAAAAACCACAGGGTATGCGGTAACCCACCACGCAGACGGATTCTTGATGTGCAAGACTACCGACACGGTTGACGGCGAAAGAGTGTCATTCTCGGTGTGCACATACGTGCCGGCGACCATTTGTGATCAAATGACCGGCATCCTTGCTACAGAAGTCACGCCGGAGGATGCACAGAAGCTGTTGGTGGGGCTGAACCAGAGAATAGTGGTTAACGGCAGAACGCAACGGAATACGAACACCATGAAAAACTATCTGCTTCCCGTGGTCGCCCAAGCCTTCAGTAAGTGGGCAAAGGAGTGCCGGAAAGACATGGAAGATGAAAAACTCCTGGGGGTCAGAGAAAGAACACTGACCTGCTGCTGTCTATGGGCATTCAAGAAGCAGNNNNNNNNNNNNNNNNNNNNNNNNNNNNNTACCCAGTCAATTCAGAAGGTTCAGGCCGAGTTTGACAGCTTTGTGGTACCGAGCCTGTGGTCGTCCGGGTTGTCAATCCCCTTGAGGACTAGAATCAAATGGTTGTTAAGCAAGGTGCCAAAAACCGACCTGATCCCATATAGCGGGGACGCCCAAGAAGCCCGGGACGCAGAAAAAGAAGCAGAGGAAGAACGAGAAGCAGAACTGACTCGTGAAGCCCTACCACCTCTACAGGCAGCACAGGAAGATGTTCAGGTCGAAATCGACGTGGAACAGCTTGAGGGCAGAGCGGGTGCAGGAATAATAGAGACTCCTAGAGGAGCTATCAAAGTTACTGCCCAACCAACAGACCACGTCGTGGGAGAGTACCTGGTACTTTCCCCGCAGACCGTACTACGGAGCCAGAAGCTCAGCCTAATTCACGCTTTGGCGGAGCAAGTGAAGACGTGCACGCACAGCGGACGAGCAGGGAGGTACGCGGTCGAAGCGTACGACGGCCGAGTCCTAGTGCCCTCAGGCTATGCAATCTCGCCTGAAGACTTCCAGAGTCTAAGCGAAAGCGCAACGATGGTGTATAACGAAAGAGAGTTCGTAAACAGAAAGTTACACCACATTGCGATGCACGGACCAGCCCTGAACACCGACGAAGAGTCGTATGAGCTGGTGAGGGCAGAGAGGACAGAACACGAGTACGTCTACGATGTGGACCAGAGAAGATGCTGTAAGAAGGAAGAAGCTGCAGGACTGGTACTGGTGGGCGACTTGACTAATCCGCCCTACCACGAATTCGCATATGAAGGGCTAAAAATCCGCCCTGCCTGCCCATACAAAATTGCAGTCATAGGAGTCTTCGGAGTACCAGGATCTGGCAAGTCAGCTATTATCAAGAACCTAGTTACCAGGCAAGACCTGGTGACTAGCGGAAAGAAAGAAAACTGCCAAGAAATCACCACCGACGTGATGAGACAGAGAGGTCTAGAGATATCTGCACGTACGGTTGACTCGCTGCTCTTGAATGGATGCAACAGGCCAGTCGACGTGTTGTACGTAGACGAGGCGTTTGCGTGCCACTCTGGAACGTTACTTGCTTTGATCGCCTTGGTTAGACCAAGGCAGAAAGTTGTACTCTGTGGTGACCCGAAGCAGTGCGGCTTCTTCAATATGATGCAGATGAAAGTCAACTATAATCACAGCATCTGCACCCAAGTGTACCACAAAAGTATCTCCAGGCGGTGTACACTGCCTGTGACCGCCATTGTGTCATCGTTGCATTACGAAGGCAAAATGCGCACTACGAATGAGTACAACAAGCCGATTGTAGTGGACACTACAGGCTCAACAAAACCTGACGCTGGAGATCTCGTGTTAACGTGCTTCAGAGGGTGGGTTAAACAACTGCAAATTGACTATCGTGGATACGAGGTCATGACAGCAGCCGCATCCCAAGGGTTAACCAGAAAAGGAGTTTATGCAGTTAGGCAAAAAGTTAATGAAAACCCGCTCTATGCATCAACGTCAGAGCACGTCAACGTACTCCTAACACGCACGGAAGGTAAACTGGTATGGAAGACACTTTCCGGTGACCCGTGGATAAAGACGCTGCAGAACCCACCGAAAGGAAACTTCAAAGCAACTATCAAGGAGTGGGAGGTGGAGCATGCATCAATAATGGCGGGCATCTGCAGTCACCAAATGACCTTTGATACATTCCAAAACAAAGCCAATGTTTGTTGGGCTAAGAGCTTGGTCCCTATCCTCGAAACAGCGGGGATAAAACTAAATGATAGGCAGTGGTCCCAGATAATTCAAGCCTTCAAAGAAGATAAAGCATACTCACCTGAAGTAGCCCTGAATGAAATATGCACGCGCATGTATGGGGTGGATTTAGACAGTGGGCTATTTTCTAAACCATTGGTGTCTGTGTATTACGCGGATAACCACTGGGATAATAGGCCTGGAGGGAAGATGTTCGGATTCAACCCCGAGGCAGCATCCATTCTAGAAAGAAAGTATCCATTCACAAAAGGGAAGTGGAACATCAACAAGCAGATCTGCGTGACCACCAGGAGGATAGAAGACTTTAACCCTACCACCAATATTATACCGGCCAATAGGAGACTACCACACTCATTAGTGGCCGAACACCGCCCAGTAAAAGGGGAAAGAATGGAATGGCTGGTTAATAAGATAAACGGCCACCACGTGCTCCTGGTCAGTGGCTATAATCTTGTACTGCCTACTAAGAGAGTCACTTGGGTAGCGCCACTAGGTGTCCGCGGAGCGGACTACACATACAACCTAGAGTTGGGTCTGCCAGCAACGCTTGGCAGGTATGACCTAGTGGTCATAAACATCCACACACCTTTTCGCATACACCATTACCAACAGTGCGTAGACCACGCAATGAAACTGCAAATGCTCGGGGGTGACTCATTGAGACTGCTCAAACCGGGTGGCTCTCTATTGATCAGAGCATATGGTTACGCAGATAGAACCAGTGAACGAGTCATCTGCGTGTTGGGACGCAAGTTCAGATCGTCTAGAGCGTTGAAACCACCATGTGTCACCAGCAACACTGAGATGTTTTTCCTATTCAGCAACTTTGACAATGGCAGAAGGAACTTCACAACTCATGTCATGAATAATCAACTGAATGCAGCCTTTGTAGGACAGGCCACCCGAGCAGGATGTGCACCGTCGTACCGGGTAAAACGCATGGACATCGCGAAGAACGATGAAGAGTGCGTAGTTAACGCCGCTAACCCTCGCGGGTTACCGGGTGACGGTGTTTGCAAGGCAGTATACAAAAAATGGCCGGAGTCCTTTAAGAATAGTGCAACACCAGTGGGAACCGCAAAAACAGTCATGTGCGGCACGTATCCAGTAATCCACGCCGTTGGACCGAATTTCTCTAATTATTTGGAATCTGAAGGGGACCGGGAATTGGCAGCTGCCTATCGAGAAGTCGCAAAGGAAGTAACTAGACTGGGAGTAAATAGTGTAGCTATACCTCTCCTCTCCACAGGTGTATACTCAGGAGGGAAAGATAGGCTGACCCAGTCACTGAACCACCTCTTCACAGCCATGGACTCGACGGATGCAGACGTGGTCATCTACTGTCGCGACAAAGAATGGGAGAAGAAAATATCCGAGGCCATACAGATGCGGACTCAAGTGGAGTTGCTGGATGAGCACATCTCCATAGACTGCGATATTGTTCGCGTGCACCCTGACAGCAGCTTGGCAGGCAGAAAAGGATACAGCACCACGGAAGGCGCACTGTACTCATATCTAGAAGGGACTCGTTTTCACCAGACGGCAGTGGACATGGCAGAGATATATACTATGTGGCCAAAGCAAACAGAGGCCAACGAGCAAGTCTGCCTATATGCCCTGGGGGAAAGTATTGAATCGATCAGGCAGAAATGCCCGGTGGATGATGCAGATGCATCGTCTCCTCCAAAAACTGTCCCGTGCCTTTGCCGTTACGCCATGACTCCGGAACGCGTCACCCGACTTCGCATGAACCACGTCACAAGTATAATTGTGTGTTCCTCGTTTCCCCTTCCAAAGTACAAAATAGAAGGAGTGCAAAAAGTCAAATGCTCTAAGGTAATGCTATTTGACCACAACGTGCCATCACGCGTAAGTCCAAGGGAATATAGATCTTCCCCGGAGGCTGCACAGGAAGCGAGTACAACCACGTCACTGACGCATAGCCAATTCGACCTAAGCGTTGACGGCGAGATACTACCCGTCCCGTCAGATCTGGATGCTGACGCCCCAGCCCTAGAACCAGCTCTAGACGACAGGGCGACACACACGTTGCCATCCACAACCGGAAACCTTGCGGCCGTGTCTGACTGGGTAATGAGCACCGTACCTGTCGCGCCGCCCAGAAGAAGGCGAGGGAGAAACCTGACTGTGACATGCGACGAGAGAGAAGGGAACATAACACCCATGGCTAGCGTCCGATTCTTTAGGGCAGAGCTGCGTCCGGTCGTACAAGAAACAGCGGAGACGCGTGACACAGCAATGTCTCTTCAGGCACCGCCGAGTACCGCCACGGAACTGAATCATCCGCCGATCTCCTTCGGAGCACCAAGCGAGACGTTCCCCATCACATTTGGGGACTTCAACGAAGGAGAAATCGAAAGCTTGTCTTCTGAGCTGCTAACTTTCGGAGACTTCCTACCCGGAGAAGTGGATGACTTGACAGATAGCGACTGGTCCACGTGCTCAGACACGGACGACGAGTTATGACTAGACAGGGCAGGTGGGTATATATTCTCGTCGGACACCGGTCCAGGTCATTTACAACAGAAGTCAGTACGCCAGTCAGTGCTGCCGGTGAACACCCTGGAGGAAGTCCACGAGGAGAAGTGTTACCCACCTAAGTTGGATGAAGTAAAGGAGCAACTATTACTTAAGAAACTCCAGGAGAGTGCATCCATGGCCAACAGAAGCAGGTACCAGTCGCGCAAAGTAGAAAACATGAAAGCAACAATCATCCAGAGACTAAAGAGAGGCTGTAGACTATACTTAATGTCAGAGACCTCAAAAGTCCCTACTTACCGGACCACATATCCGGCGCCTGTGTACTCGCCTCCGGTCAACGTCCGACTGTCCAACCCCGAGTCCGCAGTGGCAGCATGCAATGAGTTCCTAGCTAGAAACTATCCAACTGTCTCATCATACCAAATTACCGACGAGTATGATGCATATTTAGACATGGTGGACGGGTCGGAGAGTTGCCTGGATCGAGCGACATTCAATCCGTCAAAACTTAGGAGCTACCCGAAACAGCACGCTTACCATGCGCCATCCATCAGAAGCGCTGTACCGTCCCCATTCCAGAACACACTACAGAATGTACTGGCAGCAGCCACGAAAAGAAACTGCAACGTCACACAGATGAGGGAATTACCCACTTTGGACTCAGCAGTATTCAACGTGGAGTGTTTTAAAAAATTCGCATGCAACCAAGAATACTGGGAAGAATTTGCTGCCAGCCCTATTAGGATAACAACTGAGAATTTAACAACCTATGTTACTAAACTAAAAGGGCCAAAAGCAGCAGCGCTATTTGCAAAAACCCACAATCTGCTGCCACTGCAGGAAGTACCAATGGATAGGTTCACAGTAGATATGAAAAGGGACGTGAAGGTGACTCCTGGTACAAAGCACACAGAGGAAAGACCTAAGGTGCAGGTTATACAGGCGGCTGAACCCTTGGCGACAGCATACCTATGTGGGATTCACAGAGAGCTGGTTAGGAGGCTGAACGCCGTCCTCCTACCCAATGTACATACACTATTTGATATGTCTGCCGAGGATTTCGATGCCATCATAGCCGCACACTTTAAGCCAGGAGACACTGTCTTAGAAACGGACATAGCCTCCTTTGACAAGAGCCAAGATGATTCACTTGCGCTTACTGCCTTGATGTTGTTAGAAGATTTAGGGGTGGATCACTCCCTGTTGGACTTGATAGAGGCCGCTTTTGGAGAGATTTCCAGCTGTCATCTACCGACAGGTACGCGCTTCAAGTTCGGCGCCATGATGAAATCTGGTATGTTCCTAACTCTGTTCGTCAACACATTGCTAAACATNNNNNNNNNNNNNNNNNNNNNNNNNNNNCGTCTGACAAAATCCGCGTGCGCGGCCTTCATCGGCGACGACAACATAATACATGGAGTCGTCTCCGATGAATTGATGGCAGACAGATGCGCCACTTGGATGAACATGGAAGTGAAGATCATAGATGCAGTTGTATCCTTGAAAGCCCCTTACTTTTGTGGAGGGTTTATACTGCACGATACTGTGACGGGAACAGCCTGCAGAGTGGCAGACCCGCTAAAAAGGCTATTCAAACTGGGCAAACCGCTAGCGGCAGGTGACGAACAAGATGAAGATAGAAGACGAGCGCTGGCTGACGAAGTGATCAGATGGCAACGAACAGGGCTAATTGATGAGTTGGAGAAAGCGGTATACTCTAGGTATGAAGTGCAGGGTATATCAGTTGTGGTAATGTCCATGGCCACCTTTGCAAGCTCCAGATCTAACTTCGAGAAGCTCAGAGGACCCGTCATAACTTTGTACGGCGGTCCTAAATAGNNNNNNNNNNNNNNNNNNNNNNNNNNNNNNNNNNNNNNNNNNNNNNNNNNNNNNNNNNNNNNGCGCCCCACTATCCAAGTAATCAGGCCCAGACCGCGCCCTCAGAGGCAAGCCGGGCAACTTGCCCAGCTGATCTCAGCAGTTAATAAACTGACAATGCGCGCGGTACCCCAACAGAAGCCACGCAGGAATCGGAAGAATAAGAAGCAAAAGCAAAAGCGACAGGCGCCACAAAACAACACAAACCAAAAGAAGCAGCCGCCTAAAAAGAAACCAGCTCAAAAGAAAAAGAAGCCGGGCCGCAGAGAGAGGATGTGCATGAAAATCGAAAATGATTGTATTTTTGAAGTCAAGTATGAAGGTAAGGTAACAGGTTACGCGTGCTTGGTGGGGGACAAAGTAATGAAACCAGCACACGTAAAGGGGACCATCGATAACGCGGACCTGGCCAAACTGGCCTTTAAGCGGTCATCTAAGTATGACCTTGAATGCGCGCAGATACCCGTGCACATGAAGTCCGACGCTTCGAAGTTCACCCATGAGAAACCAGAGGGGTACTACAACTGGCACCACGGAGCAGTACAGTACTCAGGAGGCCGGTTCACCATCCCCACAGGTGCTGGCAAACCAGGGGACAGCGGCAGACCGATCTTCGACAACAAGGGACGCGTGGTGGCCATAGTCTTAGGAGGAGCTAATGAAGGAGCCCGTACAGCCCTCTCGGTGGTGACCTGGAATAAAGACATTGTCACTAAAATCACCCCCGAGGGGGCCGAAGAGTGGAGTCTTGCCATCCCAGTCATGTGCCTGCTGGCAAATACCACGTTCCCCTGCTCCCAGCCCCCTTGCACTCCCTGCTGCTATGAAAGGGAACCAGAGGAAACCCTACGCATGCTTGAGGACAACGTCATGAGACCTGGGTACTATCAGCTGCTACAAGCATCCTTAACATGTTCTCCCCACCGTCAGCGACGCAGTACCAAGGACAACTTCAATGTCTATAAAGCCACAAGACCGTACTTAGCTCACTGTCCCGACTGTGGAGAAGGGCACTCGTGCCATAGTCCCGTAGCATTAGAACGCATCAGAAATGAAGCGACAGACGGGACGCTGAAAATCCAGGTCTCCTTGCAAATCGGAATAAAGACGGATGATAGCCACGATTGGACCAAGCTGCGTTACATGGACAACCACACGCCAGCGGACGCAGAGAGGGCGGGGCTATTTGTAAGAACATCAGCACCGTGCACGATTACTGGAACAATGGGACACTTCATCCTGACCCGATGTCCGAAAGGGGAAACTCTGACGGTGGGATTCACTGACAGTAGGAAGATCAGTCACTCATGTACGCACCCATTTCACCACGACCCTCCTGTGATAGGCCGGGAGAAATTCCATTCCCGACCGCAGCACGGTAAAGAGCTGCCTTGCAGCACGTACGTGCAGAGCACCGCCGCAACTACCGAGGAGATAGAGGTACACATGCCCCCAGACACCCCTGATCGCACATTGATGTCACAACAGTCCGGCAACGTAAAGATCACAGTTAATGGCCAGACGGTGCGGTACAAGTGTAATTGCGGTGGCTCAAATGAAGGACTAATAACTACAGACAAAGTGATTAATAACTGCAAAGTTGATCAATGTCATGCCGCGGTCACCAATCACAAAAAGTGGCAGTACAACTCCCCTCTGGTCCCGCGTAATGCTGAACTTGGGGACCGAAAAGGAAAAATCCACATCCCGTTTCCGCTGGCAAATGTAACATGCAGGGTGCCTAAAGCAAGGAACCCCACCGTGACGTACGGGAAAAACCAAGTCATCATGCTACTGTATCCCGACCACCCAACACTCCTGTCCTACCGGAACATGGGAGAAGAACCAAACTACCAAGAAGAGTGGGTGACGCATAAGAAGGAAGTCGTGCTAACCGTGCCGACTGAAGGGCTCGAGGTCACGTGGGGTAACAACGAGCCGTATAAGTATTGGCCGCAGTTATCTACAAACGGTACAGCCCATGGCCACCCGCATGAGATAATTCTGTATTATTATGAGCTGTACCCTACTATGACTGTAGTAGTTGTGTCAGTGGCCTCGTTCGTACTCCTGTCGATGGTGGGTGTGGCAGTGGGGATGTGCATGTGTGCACGACGCAGATGCATCACACCGTACGAACTGACACCAGGAGCTACCGTCCCTTTCCTGCTTAGCTTAATATGCTGCATCAGAACAGCTAAAGCGGCCACATACCAAGAGGCTGCGGTATACCTGTGGAATGAACAGCAACCTTTGTTTTGGCTACAAGCCCTTATTCCGCTGGCAGCCCTGATTGTCCTATGCAACTGTCTGAGACTCTTACCATGCTGCTGTAAAACGTTGGCTTTTTTAGCCGTAATGAGCGTCGGTGCCCACACTGTGAGCGCGTACGAACACGTAACAGTGATCCCGAACACGGTGGGAGTACCGTATAAGACTCTAGTCAATAGACCGGGCTACAGTCCCATGGTATTGGAGATGGAACTACTGTCAGTCACTTTGGAGCCAACGCTATCGCTTGATTACATCACGTGCGAGTACAAAACCGTTATCCCGTCTCCGTACGTGAAATGCTGCGGTACAGCAGAGTGCAAGGACAAAAACCTACCTGACTACAGCTGTAAGGTCTTCACCGGCGTCTACCCATTTATGTGGGGCGGAGCCTACTGCTTCTGCGACGCTGAAAACACGCAATTGAGCGAAGCACACGTGGAGAAGTCCGAATCATGCAAAACAGAATTTGCATCAGCATACAGGGCTCATACCGCATCCGCATCAGCTAAGCTCCGCGTCCTTTACCAAGGAAATAACATCACTGTAACTGCCTATGCTAACGGCGACCATGCCGTCACAGTTAAGGACGCCAAATTCATTGTGGGGCCAATGTCTTCAGCCTGGACACCTTTCGACAACAAAATTGTGGTGTACAAAGGTGACGTCTATAACATGGACTACCCGCCCTTTGGCGCAGGAAGACCAGGACAATTTGGCGATATCCAAAGTCGCACACCTGAGAGTACAGACGTCTATGCTAATACACAACTGGTACTGCAGAGACCGGCTGCGGGTACGGTACATGTGCCATACTCTCAGGCACCATCTGGCTTTAAGTATTGGCTAAAAGAACGAGGGGCGTCGCTGCAGCACACAGCACCATTTGGCTGCCAAATAGCAACAAACCCGGTAAGAGCGGTGAATTGCGCCGTAGGGAACATGCCCATCTCCATCGACATACCGGATGCGGCCTTCATTAGGGTCGTCGACGCGCCCTCTTTAACGGACATGTCGTGCGAGGTACCAGCCTGCACCCATTCCTCAGATTTCGGGGGCGTCGCCATTATTAAATATGCAGCCAGCAAGAAAGGCAAGTGTGCGGTGCATTCGATGACCAACGCCGTCACAATTCGGGAAGCTGAGATAGAAGTTGAAGGGAATTCTCAGCTGCAAATCTCTTTCTCGACGGCCTTGGCCAGCGCCGAATTCCGCGTACAAGTCTGTTCTACACAAGTACACTGTGTAGCCGAGTGCCACCCTCCGAAGGACCACATAGTCAATTACCCGGCGTCACATACCACCCTCGGGGTCCAGNNNNNNNNNNNNNNNNNNNNNNNNNNNNNNNNNNNNNNNNNNNNNNNNNNNNNNNNNNNNNNNNNTGTTGCAGCACTGATTCTAATCGTGGTACTATGCGTGTCGTTCAGCAGGCACTAA
		</sequence>
		<sequence>
			<taxon idref="OM128440|Brazil|RJ|2018-03-20"/>
			------CCTGTGTACGTGGACATAGACGCTGACAGCGCCTTTTTGAAGGCCCTGCAACGTGCGTACCCCATGTTTGAGGTGGAACCCAGGCAGGTCACACCGAATGACCATGCTAATGCTAGAGCGTTCTCGCATCTAGCTATAAAACTAATAGAGCAGGAAATTGATCCCGACTCAACCATCCTGGACATCGGCAGTGCACCAGCAAGGAGGATGATGTCGGACAAGAAGTACCACTGCGTCTGCCCGATGCGCAGCGCAGAAGATCCCGAGAGACTCGCCAATTATGCGCGAAAGCTAGCATCTGCTGCAGGAAAAGTCCTGGACAGAAACATCTCTGGAAAGATCGGGGACTTACAAGCAGTAATGGCCGTGCCAGACACGGAGACGCCAACATTCTGCTTGCACACAGATGTCTCATGTAGACAGAGAGCAGACGTCGCGATATACCAAGACGTCTATGCTGTACACGCACCCACGTCGCTATACCACCAGGCGATTAAAGGGGTCCGAGTGGCGTACTGGGTAGGGTTCGACACAACCCCGTTCATGTACAATGCCATGGCGGGTGCCTACCCCTCATACTCGACAAACTGGGCAGACGAGCAGGTACTGAAGGCTAAGAACATAGGATTATGTTCAACAGACCTGACGGAAGGTAGACGAGGTAAATTGTCTATTATGAGAGGGAAGAAGCTAAAACCGTGTGACCGTGTGCTGTTCTCAGTAGGGTCAACGCTCTACCCGGAAAGCCGCAAGCTACTTAAGAGCTGGCACTTACCATCGGTGTTCCATCTAAAGGGCAAACTCAGCTTCACATGCCGCTGTGATACAGTGGTTTCGTGCGAGGGCTACGTCGTTAAGAGAATAACGATGAGCCCAGGCCTTTATGGAAAAACCACAGGGTATGCGGTAACCCACCACGCAGACGGATTCTTGATGTGCAAGACTACCGACACGGTTGACGGCGAAAGAGTGTCATTCTCGGTGTGCACATACGTGCCGGCGACCATTTGTGATCAAATGACCGGCATCCTTGCTACAGAAGTCACGCCGGAGGATGCACAGAAGCTGTTGGTGGGGCTGAACCAGAGAATAGTGGTTAACGGCAGAACGCAACGGAATACGAACACCATGAAAAACTATCTGCTTCCCGTGGTCGCCCAAGCCTTCAGTAAGTGGGCAAAGGAGTGCCGGAAAGACATGGAAGATGAAAAACTCCTGGGGGTCAGAGAAAGAACACTGACCTGCTGCTGTCTATGGGCATTCAAGAAGCAGAAAACACACACGGTCTACAAGAGGCCTGATACCCAGTCAATTCAGAAGGTTCAGGCCGAGTTTGACAGCTTTGTGGTACCGAGCCTGTGGTCGTCCGGGTTGTCAATCCCCTTGAGGACTAGAATCAAATGGTTGTTAAGCAAGGTGCCAAAAACCGACCTGATCCCATATAGCGGGGACGCCCAAGAAGCCCGGGACGCAGAAAAAGAAGCAGAGGAAGAACGAGAAGCAGAACTGACTCGTGAAGCCCTACCACCTCTACAGGCAGCACAGGAAGATGTTCAGGTCGAAATCGACGTGGAACAGCTTGAGGACAGAGCGGGTGCAGGAATAATAGAGACTCCTAGAGGAGCTATCAAAGTTACTGCCCAACCAACAGACCACGTCGTGGGAGAGTACCTGGTACTTTCCCCGCAGACCGTACTACGGAGCCAGAAGCTCAGCCTAATTCACGCTTTGGCGGAGCAAGTGAAGACGTGCACGCACAGCGGACGAGCAGGGAGGTACGCGGTCGAAGCGTACGACGGCCGAGTCCTAGTGCCCTCAGGCTATGCAATCTCGCCTGAAGACTTCCAGAGTCTAAGCGAAAGCGCAACGATGGTGTATAACGAAAGAGAGTTCGTAAACAGAAAGCTACACCACATTGCGATGCACGGACCAGCCCTGAACACCGACGAAGAGTCGTATGAGCTGGTGAGGGCAGAGAGGACAGAACACGAGTACGTCTACGATGTGGACCAGAGAAGATGCTGTAAGANNNNNNNNNNNNNNNNNNNNNNNNNNNNNNNNNNNNNNNNNNNNNNNNNNNNNNNNNNNNNNNNNNNNNNNNNNNNNNNNNNNNNNNNNNNNNNNNNNNNNNNNNNNNNNNNNNNNNNNNNNNNNNNNNNNNNNNNNNNNNNNNNNNNNNNNNNNNNNNNNNNNNNNNNNNNNNNNNNNNNNNNNNNNNNNNNNGGAAAGAAAGAAAACTGCCAAGAAATCACCACCGACGTGATGAGACAGAGAGGTCTAGAGATATCTGCACGTACGGTTGACTCGCTGCTCTTGAATGGATGCAACAGGCCAGTCGACGTGTTGTACGTAGACGAGGCGTTTGCGTGCCACTCTGGAACGTTACTTGCTTTGATCGCCTTGGTTAGACCAAGGCAGAAAGTTGTACTCTGTGGTGACCCGAAGCAGTGCGGCTTCTTCAATATGATGCAGATGAAAGTCAACTATAATCACAACATCTGCACCCAAGTGTACCACAAAAGTATCTCCAGGCGGTGTACACTGCCTGTGACCGCCATTGTGTCATCGTTACATTACGAAGGCAAAATGCGCACTACGAATGAGTACAACAAGCCGATTGTAGTGGACACTACAGGCTCAACAAAACCTGACGCTGGAGATCTCGTGTTAACGTGCTTCAGAGGGTGGGTTAAACAACTGCAAATTGACTATCGTGGATACGAGGTCATGACAGCAGCCGCATCCCAAGGGTTAACCAGAAAAGGAGTTTATGCAGTTAGGCAAAAAGTTAATGAAAACCCGCTCTATGCATCAACGTCAGAGCACGTCAACGTACTCCTAACACGTACGGAAGGTAAACTGGTATGGAAGACACTTTCCGGTGACCCGTGGATAAAGACGCTGCAGAACCCACCGAAAGGAAACTTCAAAGCAACTATCAAGGAGTGGGAGGTGGAGCATGCATCAATAATGGCGGGCATCTGCAGTCACCAAATGACCTTTGATACATTCCAAAACAAAGCCAATGTTTGTTGGGCTAAGAGCTTGGTCCCTATCCTCGAAACAGCGGGGATAAAACTAAATGATAGGCAGTGGTCCCAGATAATTCAAGCCTTCAAAGAAGATAAAGCATACTCACCTGAAGTAGCCCTGAATGAAATATGCACGCGCATGTATGGGGTGGATTTAGACAGTGGGCTATTTTCTAAACCATTGGTGTCTGTGTATTACTCGGATAACCACTGGGATAATAGGCCTGGAGGGAAGATGTTCGGATTCAACCCCGAGGCAGCATCCATTCTAGAAAGAAAGTATCCATTCACAAAAGGGAAGTGGAACATCAACAAGCAGATCTGTGTGACCACCAGGAGGATAGAAGACTTTAACCCTACCACCAATATTATACCGGCCAATAGGAGACTACCACACTCATTAGTGGCCGAACACCGCCCAGTAAAAGGGGAAAGAATGGAATGGCTGGTTAATAAGATAAACGGCCACCACGTGCTCCTGGTCAGTGGCTATAATCTTGTACTGCNNNNNNNNNNNNNNNNNNNNNNNNNNNNNNNNNNNNNNNNNNNNNNNNNNNNNNNNNNNNNNNNNNNNNNNNNNNNNNNNNNNNNNNNNNNNNNNNNNNNNNNNNNNNNNNNNNNNNNNNNNNNNNNNNNNNNNNNNNNNNNNNNNNNNNNNNNNNNNNNNNNNNNNNNNNNNNNNNNNNNGCTCGGGGGTGACTCATTGAGACTGCTCAAACCGGGTGGCTCTCTATTGATCAGAGCATATGGTTACGCAGATAGAACCAGTGAACGAGTCATCTGCGTGTTGGGACGCAAGTTCAGATCGTCTAGAGCGTTGAAACCACCATGTGTCACCAGCAACACTGAGATGTTTTTTCTATTCAGCAACTTTGACAATGGCAGAAGGAATTTCACAACTCATGTCATGAATAATCAACTGAATGCAGCCTTTGTAGGACAGGCCACCCGAGCAGGATGTGCACCGTCGTACCGGGTAAAACGCATGGACATCGCGAAGAACGATGAAGAGTGCGTAGTTAACGCCGCTAACCCTCGCGGGTTACCGGGTGACGGTGTTTGCAAGGCAGTATACAAAAAATGGCCGGAGTCCTTTAAGAATAGTGCAACACCAGTGGGAACCGCAAAAACAGTCATGTGCGGTACGTATCCAGTAATCCACGCCGTTGGACCGAATTTCTCTAATTATTTGGAATCTGAAGGGGACCGGGAATTGGCAGCTGCCTATCGAGAAGTCGCAAAGGAAGTAACTAGACTGGGAGTAAATAGTGTAGCTATACCTCTCCTCTCCACAGGTGTATACTCAGGAGGGAAAGATAGGCTGACCCAGTCACTGAACCACCTCTTCACAGCCATGGACTCGACGGATGCAGACGTGGTCATCTACTGTCGCGACAAAGAATGGGAGAAGAAAATATCCGAGGCCATACAGATGCGGACTCAAGTGGAGTTGCTGGATGAGCACATCTCCATAGACTGCGATATTGTTCGCGTGCACCCTGACAGCAGCTTGGCAGGCAGAAAAGGATACAGCACCACGGAAGGCGCACTGTACTCATATCTAGAAGGGACTCGTTTTCACCAGACGGCAGTGGACATGGCAGAGATATATACTATGTGGCCAAAGCAAACAGAGGCCAACGAGCAAGTCTGCCTATATGCCCTGGGGGAAAGTATTGAATCGATCAGGCAGAAATGCCCGGTGGATGATGCAGATGCATCGTCTCCTCCAAAAACTGTCCCGTGCCTTTGCCGTTACGCCATGACTCCGGAACGCGTCACCAGACTTCGCATGAACCACGTCACAAGTATAATTGTGTGTTCCTCGTTTCCCCTTCCAAAGTACAAAATAGAAGGAGTGCAAAAAGTCAAATGCTCTAAGGTAATGCTATTTGACCACAACGTGCCATCACGCGTAAGTCCAAGGGAATATAGATCTTCCCCGGAGGCTGCACAGGAAGCGAGCACAACCACATCACTGACGCATAGCCAATTCGACCTAAGCGTCGACGGCGAGATACTACCCGTCCCGTCAGATCTGGATGCTGACGCCCCAGCCCTAGAACCAGCTCTAGACGACAGGGCGACACACACGTTGCCATCCACAACCGGAAACCTTGCGGCCGTGTCTGACTGGGTAATGAGCACCGTACCTGTCGCGCCGCCCAGAAGAAGGCGAGGGAGAAACCTGACTGTGACATGCGACGAGAGAGAAGGGAACATAACACCCATGGCTAGCGTCCGATTCTTTAGGGCAGAGCTGCGTCCGGTCGTACAAGAAACAGCGGAGACGCGTGACACAGCAATGTCTCTTCAGGCACCGCCGAGTACCGCCACGGAACTGAATCATCCGCCGATCTCCTTCGGAGCACCAAGCGAGACGTTCCCCATTACATTTGGGGACTTCAACGAAGGAGAAATCGAAAGCTTGTCTTCTGAGCTGCTAACTTTCGGAGACTTCCTACCCGGAGAAGTGGATGACTTGACAGATAGCGACTGGTCCACGTGCTCAGACACGGACGACGAGTTATGACTAGACAGGGCAGGTGGGTATATATTCTCGTCGGACACCGGTCCAGGTCATTTACAACAGAAGTCAGTACGCCAGTCAGTGCTGCCGGTGAACACCCTGGAGGAAGTCCACGAGGAGAAGTGTTACCCACCTAAGTTGGATGAAGTAAAGGAGCAACTATTACTTAAGAAACTCCAGGAGAGTGCATCCATGGCCAACAGAAGCAGGTACCAGTCGCGCAAAGTAGAAAACATGAAAGCAACAATCATCCAGAGACTAAAGAGAGGCTGTAGACTATACTTAATGTCAGAGACCTCAAAAGTCCCTACTTACCGGACCACATATCCGGCGCCTGTGTACTCGCCTCCGGTCAACGTCCGACTGTCCAACCCCGAGTCCGCAGTGGCAGCATGCAATGAGTTCCTAGCTAGAAACTATCCAACTGTCTCATCATACCAAATTACCGACGAGTATGATGCATATTTAGACATGGTGGACGGGTCGGAGAGTTGCCTGGATCGAGCGACATTCAATCCGTCAAAACTTAGGAGCTACCCGAAACAGCACGCTTACCATGCGCCCTCCATCAGAAGCGCTGTACCGTCCCCATTCCAGAACACACTACAGAATGTACTGGCAGCAGCCACGAAAAGAAACTGCAACGTCACACAGATGAGGGAATTACCCACTTTGGACTCAGCAGTATTCAACGTGGAGTGTTTTAAAAAATTCGCATGCAACCAAGAATACTGGGAAGAATTTGCTGCCAGCCCTATTAGGATAACAACTGAGAATTTAACAACCTATGTTACTAAACTAAAAGGGCCAAAAGCAGCAGCGCTATTTGCAAAAACCCACAATCTGCTGCCACTGCAGGAAGTACCAATGGATAGGTTCACAGTAGATATGAAAAGGGACGTGAAGGTGACTCCTGGTACAAAGCACACAGAGGAAAGACCTAAGGTGCNNNNNNNNNNNNNNNNNNNNNNNNNNNNNNNNNNNNNNNNNNNNNNNNNNNNNNNNNNNNNNNNNNNNNNNNNNNNNNNNNNNNNNNNNNNNNNNNNNNNNNNNNNNNNNNNNNNNNNNNNNNNNNNNNNNNNNNNNNNNNNNNNNNNNNNNNNNNNNNNNNGAGACACTGTTTTAGAAACGGACATAGCCTCCTTTGACAAGAGCCAAGATGATTCACTTGCGCTTACTGCCTTGATGTTGTTAGAAGATTTAGGGGTGGATCACTCCCTGTTGGACTTGATAGAGGCCGCTTTTGGAGAGATTTCCAGCTGTCATCTACCGACAGGTACGCGCTTCAAGTTCGGCGCCATGATGAAATCTGGTATGTTCCTAACTCTGTTCGTCAACACATTGCTAAACATCACCATCGCTAGCCGCGTGCTGGAAGATCGTCTGACAAAATCCGCGTGCGCGGCCTTCATCGGCGACGACAACATAATACATGGAGTCGTCTCCGATGAATTGATGGCAGACAGATGCGCCACTTGGATGAACATGGAAGTGAAGATCATAGATGCAGTTGTATCCTTGAAAGCCCCTTACTTTTGTGGAGGGTTTATACTGCACGATACTGTGACGGGAACAGCCTGCAGAGTGGCAGACCCGCTAAAAAGGCTATTCAAACTGGGCAAACCGCTAGCGGCAGGTGACGAACAAGATGAAGATAGAAGACGAGCGCTGGCTGACGAAGTGATCAGATGGCAACGAACAGGGCTAATTGATGAGTTGGAGAAAGCGGTATACTCTAGGTATGAAGTGCAGGGTATATCAGTTGTGGTAATGTCCATGGCCACCTTTGCAAGCTCCAGATCTAACTTCGAGAAGCTCAGAGGACCCGTCATAACTTTGTACGGCGGTCCTAAATAGATGGAGTACATCCCAACCCAAACTTTTTACAATAGGAGGTACCAGCCTCGACCCTGGACTCCGCGCCCCACTATCCAAGTAATCAGGCCCAGACCGCGCCCTCAGAGGCAAGCCGGGCAACTTGCCCAGCTGATCTCAGCAGTTAATAAACTGACAATGCGCGCGGTACCCCAACAGAAGCCACGCAGGAATCGGAAGAATAAGAAGCAAAAGCAAAAGCGACAGGCGCCACAAAACAACACAAATCAAAAGAAGCAGCCGCCTAGAAAGAAACCAGCTCAAAAGAAAAAGAAGCCGGGCCGCAGAGAGAGGATGTGCATGAAAATCGAAAATGATTGTATTTTTGAAGTCAAGTATGAAGGTAAGGTAACAGGTTACGCGTGCTTGGTGGGGGACAAAGTAATGAAACCAGCACACGTAAAGGGGACCATCGATAACGCGGACCTGGCCAAACTGGCCTTTAAGCGGTCATCTAAGTATGACCTTGAATGCGCGCAGATACCCGTGCACATGAAGTCCGACGCTTCGAAGTTCACCCATGAGAAACCAGAGGGGTACTACAACTGGCACCACGGAGCAGTACAGTACTCAGGAGGCCGGTTCACCATCCCCACAGGTGCTGGCAAACCAGGGGACAGCGGCAGACCGATCTTCGACAACAAGGGACGCGTGGTGGCCATAGTCTTAGGAGGAGCTAATGAAGGAGCCCGTACAGCCCTCTCGGTGGTGACCTGGAATAAAGACATTGTCACTAAAATCACCCCCGAGGGGGCCGAAGAGTGGAGTCTTGCCATCCCAGTCATGTGCCTGCTGGCAAATACCACGTTCCCCTGCTCCCAGCCCCCTTGCACTCCCTGCTGCTATGAAAGGGAACCAGAGGAAACCCTACGCATGCTTGAGGACAACGTCATGAGACCTGGGTACTATCAGCTGCTACAAGCATCCTTAACATGTTCTCCCCACCGTCAGCGACGCAGTACCAAGGACAACTTCAATGTCTATAAAGCCACAAGACCGTACTTAGCTCACTGTCCCGACTGTGGAGAAGGGCACTCGTGCCATAGTCCCGTAGCATTAGAACGCATCAGAAATGAAGCGACAGACGGGACGCTGAAAATCCAGGTCTCCTTGCAAATCGGAATAAAGACGGATGATAGCCACGATTGGACCAAGCTGCGTTACATGGACAACCACACGCCAGCGGACGCAGAGAGGGCGGGGCTATTTGTAAGAACATCAGCACCGTGCACGATTACTGGAACAATGGGACACTTCATCCTGACCCGATGTCCGAAAGGGGAAACTCTGACGGTGGGATTCACTGACAGTAGGAAGATCAGTCACTCATGTACGCACCCATTTCACCACGACCCTCCTGTGATAGGCCGGGAGAAATTCCATTCCCGACCGCAGCACGGTAAAGAGCTGCCTTGCAGCACGTACGTGCAGAGCACCGCCGCAACTACCGAGGAGATAGAGGTACACATGCCCCCAGACACCCCTGATCGCACACTGATGTCACAACAGTCCGGCAACGTAAAGATCACAGTTAATGGCCAGACGGTGCGGTACAAGTGTAATTGCGGTGGCTCAAATGAAGGACTAATAACTACAGACAAAGTGATTAATAACTGCAAAGTTGATCAATGTCATGCCGCGGTCACCAATCACAAAAAGTGGCAGTACAACTCCCCTCTGGTCCCGCGTAATGCTGAACTTGGGGACCGAAAAGGAAAAATCCACATCCCGTTTCCGCTGGCAAATGTAACATGCAGGGTGCCTAAAGCAAGGAACCCCACCGTGACGTACGGGAAAAACCAAGTCATCATGCTACTGTATCCCGACCACCCAACACTCCTGTCCTACCGGAACATGGGAGAAGAACCAAACTACCAAGAAGAGTGGGTGACGCATAAGAAGGAAGTCGTGCTAACCGTGCCGACTGAAGGGCTCGAGGTCACGTGGGGTAACAACGAGCCGTATAAGTATTGGCCGCAGTTATCTACAAACGGTACAGCCCATGGCCACCCGCATGAGATAATTCTGTATTATTATGAGCTGTACCCTACTATGACTGTAGTAGTTGTGTCAGTGGCCTCGTTCGTACTCCTGTCGATGGTGGGTGTGGCAGTGGGGATGTGCATGTGTGCACGACGCAGATGCATCACACCGTACGAACTGACACCAGGAGCTACCGTCCCTTTCCTGCTTAGCCTAATATGCTGCATCAGAACAGCTAAAGCGGCCACATACCAAGAGGCTGCGGTATACCTGTGGAATGAACAGCAACCTTTGTTTTGGCTACAAGCCCTTATTCCGCTGGCAGCCCTGATTGTCCTATGCAACTGTCTGAGACTCTTACCATGCTGCTGTAAAACGTTGGCTTTTTTAGCCGTAATGAGCGTCGGTGCCCACACTGTGAGCGCGTACGAACACGTAACAGTGATCCCGAACACGGTGGGAGTACCGTATAAGACTCTAGTCAATAGACCGGGCTACAGTCCCATGGTATTGGAGATGGAACTACTGTCAGTCACTTTGGAGCCAACNNNNNNNNNNNNNNNNNNNNNNNNNNNNNNNNNNNNNNNNNNNNNNNNNNNNNNNNNNNNNNNNNNNNNNNNNNNNNNNNNNNNNNNNNNNNNNNNNNNNNNNNNNNNNNNNNNNNNNNNNNNNNNNNNNNNNNNNNNNNNNNNNNNNNNNNNNTACTGCTTCTGCGACGCTGAAAACACGCAATTGAGCGAAGCACACGTGGAGAAGTCCGAATCATGCAAAACAGAATTTGCATCAGCATACAGGGCTCATACCGCATCCGCATCAGCTAAGCTCCGCGTCCTTTACCAAGGAAATAACATCACTGTAACTGCCTATGCTAACGGCGACCATGCCGTCACAGTTAAGGACGCCAAATTCATTGTGGGGCCAATGTCTTCAGCCTGGACACCTTTCGACAACAAAATTGTGGTGTACAAAGGTGACGTCTATAACATGGACTACCCGCCCTTTGGCGCAGGAAGACCAGGACAATTTGGCGATATCCAAAGTCGCACACCTGAGAGTACAGACGTCTATGCTAATACACAACTGGTACTGCAGAGACCGGCTGCGGGTACGGTACATGTGCCATACTCTCAGGCACCATCTGGCTTTAAGTATTGGCTAAAAGAACGAGGGGCGTCGCTGCAGCACACAGCACCATTTGGCTGCCAAATAGCAACAAACCCGGTAAGAGCGATGAATTGCGCCGTAGGGAACATGCCCATCTCCATCGACATACCGGATGCGGCCTTCATTAGGGTCGTCGACGCGCCCTCTTTAACGGACATGTCGTGCGAGGTACCAACCTGCACCCATTCCTCAGATTTCGGGGGCGTCGCCATTATTAAATATGCAGCCAGCAAGAAAGGCAAGTGTGCGGTGCATTCGATGACCAACGCCGTCACAATTCGGGAAGCTGAGATAGAAGTTGAAGGGAATTCTCAGCTGCAAATCTCTTTCTCGACGGCCTTGGCCAGCGCCGAATTCCGCGTACAAGTCTGTTCTACACAAGTACACTGTGTAGCCGAGTGCCACCCTCCGAAGGACCACATAGTCAATTACCCGGCGTCACATACCACCCTCGGGGTCCAGGACATTTCCGCTACGGCGCTGTCATGGGTGCAGAAGATCACGGGAGGCGTGGGACTGGTTGTCGCTGTTGCAGCACTGATTCTAATCGTGGTGCTATGCGTGTCGTTCAGCAGGCACTAA
		</sequence>
		<sequence>
			<taxon idref="OM128439|Brazil|RJ|2016-04-06"/>
			---------------------------------------------------------------------------------------------------------------------GCTAGAGCGTTCTCGCATCTAGCTATAAAACTAATAGAGCAGGAAATTGATCCCGACTCAACCATCCTGGACATCGGCAGTGCACCAGCAAGGAGGATGATGTCGGACAGGAAGTACCACTGCGTCTGCCCGATGCGCAGCGCAGAAGATCCCGAGAGACTCGCCAATTATGCGAGAAAGCTAGCATCTGCTGCAGGAAAAGTCCTGGACAGAAACATCTCTGGAAAGATCGGGGACTTACAAGCAGTAATGGCCGTGCCAGACACGGAGACGCCAACATTCTGCTTGCACACAGATGTCTCATGTAGACAGAGAGCAGACGTCGCGATATACCAAGACGTCTATGCTGTACACGCACCCACGTCGCTATACCACCAGGCGATTAAAGGGGTCCGAGTGGCGTACTGGGTAGGGTTCGACACAACCCCGTTCATGTACAATGCCATGGCGGGTGCCTACCCCTCATATTCGACAAACTGGGCAGACGAGCAGGTACTGAAGGCTAAGAACATAGGATTATGTTCAACAGACCTGACGGAAGGTAGACGAGGTAAATTGTCTATTATGAGAGGGAAGAAGCTAAAACCGTGTGACCGTGTGCTGTTCTCAGTAGGGTCAACGCTCTACCCGGAAAGCCGCAAGCTACTTAAGAGCTGGCACTTACCATCGGTGTTCCATCTAAAGGGCAAATTCAGCTTCACATGCCGCTGTGATACAGTGGTTTCGTGCGAGGGCTACGTCGTTAAGAGAATAACGATGAGCCCAGGCCTTTATGGAAAAACCACAGGGTATGCGGTAACCCACCACGCAGACGGATTCTTGATGTGCAAGACTACCGACACGGTTGACGGCGAAAGAGTGTCATTCTCGGTGTGCACATACGTGCCGGCGACCATTTGTGATCAAATGACCGGCATCCTTGCTACAGAAGTCACGCCGGAGGATGCACAGAAGCTGTTGGTGGGGCTGAACCAGAGAATAGTGGTTAACGGCAGAACGCAACGGAATACGAACACCATGAAAAACTATCTGCTTCCCGTGGTCGCCCAAGCCTTCAGTAAGTGGGCAAAGGAGTGCCGGAAAGACATGGAAGATGAAAAACTCCTGGGGGTCAGAGAAAGAACACTGACCTGCTGCTGTCTATGGGCATTCAAGAAGCAGAAAACACACACGGTCTACAAGAGGCCTGATACCCAGTCAATTCAGAAGGTTCAGGCCGAGTTTGACAGCTTTGTGGTACCGAGCCTGTGGTCGTCCGGGTTGTCAATCCCCTTGAGGACTAGAATCAAATGGTTGTTAAGCAAGGTGCCAAAAACCGACCTGATCCCATATAGCGGGGACGCCCAAGAAGCCCGGGACGCAGAAAAAGAAGCAGAGGAAGAACGAGAAGCAGAACTGACTCGTGAAGCCCTACCACCTCTACAGGCAGCACAGGAAGATGTTCAGGTCGAAATCGACGTGGAACAGCTTGAGGACAGAGCGGGTGCAGGAATAATAGAGACTCCTAGAGGAGCTATCAAAGTTACTGCCCAACCAACAGACCACGTCGTGGGAGAGTACCTGGTACTTTCCCCGCAGACCGTACTACGGAGCCAGAAGCTCAGCCTAATTCACGCTTTGGCGGAGCAAGTGAAGACGTGCACGCACAGCGGACGAGCAGGGAGGTACGCGGTCGAAGCGTACGACGGCCGAGTCCTAGTGCCCTCAGGCTATGCAATCTCGCCTGAAGACTTCCAGAGTCTAAGCGAAAGCGCAACGATGGTGTATAACGAAAGAGAGTTCGTAAACAGAAAGCTACACCACATTGCGATGCACGGACCAGCCCTGAACACCGACGAAGAGTCGTATGAGCTGGTGAGGGCAGAGAGGACAGAACACGAGTACGTCTACGATGTGGACCAGAGAAGATGTTGTAAGAAGGAAGAAGCTGCAGGACTGGTACTGGTGGGCGACTTGACTAATCCGCCCTACCACGAATTCGCATATGAAGGGCTAAAAATCCGCCCTGCCTGCCCATACAAAATTGCAGTCATAGGAGTCTTCGGAGTACCAGGATCTGGCAAGTCAGCTATTATCAAGAACCTAGTTACCAGGCAAGACCTGGTGACTAGCGGAAAGAAAGAAAACTGCCAAGAAATCACCACCGACGTGATGAGACAGAGAGGTCTAGAGATATCTGCACGTACGGTTGACTCGCTGCTCTTGAATGGATGCAACAGGCCAGTCGACGTGTTGTACGTAGACGAGGCGTTTGCGTGCCACTCTGGAACGTTACTTGCTTTGATCGCCTTGGTTAGACCAAGGCAGAAAGTTGTACTCTGTGGTGACCCGAAGCAGTGCGGCTTCTTCAATATGATGCAGATGAAAGTCAACTATAATCACAACATCTGCACCCAAGTGTACCACAAAAGTATCTCCAGGCGGTGTACACTGCCTGTGACCGCCATTGTGTCATCGTTGCATTACGAAGGCAAAATGCGCACTACGAATGAGTACAACAAGCCGATTGTAGTGGACACTACAGGCTCAACAAAACCTGACGCTGGAGATCTCGTGTTAACGTGCTTCAGAGGGTGGGTTAAACAACTGCAAATTGACTATCGTGGATACGAGGTCATGACAGCAGCCGCATCCCAAGGGTTAACCAGAAAAGGAGTTTATGCAGTTAGGCAAAAAGTTAATGAAAACCCGCTCTATGCATCAACGTCAGAGCACGTCAACGTACTCCTAACACGTACGGAAGGTAAACTGGTATGGAAGACACTTTCCGGTGACCCGTGGATAAAGACGCTGCAGAACCCACCGAAAGGAAACTTCAAAGCAACTATCAAGGAGTGGGAGGTGGAGCATGCATCAATAATGGCGGGCATCTGCAGTCACCAAATGACCTTTGATACATTCCAAAACAAAGCCAATGTTTGTTGGGCTAAGAGCTTGGTCCCTATCCTCGAAACAGCGGGGATAAAACTAAATGATAGGCAGTGGTCCCAGATAATTCAAGCCTTCAAAGAAGATAAAGCATACTCACCTGAAGTAGCCCTGAATGAAATATGCACGCGCATGTATGGGGTGGATTTAGACAGTGGGCTATTTTCTAAACCATTGGTGTCTGTGTATTACGCGGATAACCACTGGGATAATAGGCCTGGAGGGAAGATGTTCGGATTCAACCCCGAGGCAGCATCCATTCTAGAAAGAAAGTATCCATTCACAAAAGGGAAGTGGAACATCAACAAGCAGATCTGCGTGACCACCAGGAGGATAGAAGACTTTAACCCTACCACCAATATTATACCGGCCAATAGGAGACTACCACACTCATTAGTGGCCGAACACCGCCCAGTAAAAGGGGAAAGAATGGAATGGCTGGTTAATAAGATAAACGGCCACCACGTGCTCCTGGTCAGTGGCTATAATCTTGTACTGCCTACTAAGAGAGTCACTTGGGTAGCGCCACTAGGTGTCCGCGGAGCGGACTACACATACAACCTAGAGTTGGGTCTGCCAGCAACGCTTGGCAGGTATGACCTAGTGGTCATAAACATCCACACACCTTTTCGCATACACCATTACCAACAGTGCGTAGACCACGCAATGAAACTGCAAATGCTCGGGGGTGACTCATTGAGACTGCTCAAACCGGGTGGCTCTCTATTGATCAGAGCATATGGTTACGCAGATAGAACCAGTGAACGAGTCATCTGCGTGTTGGGACGCAAGTTCAGATCGTCTAGAGCGTTGAAACCACCATGTGTCACCAGCAACACTGAGATGTTTTTCCTATTCAGCAACTTTGACAATGGCAGAAGGAATTTCACAACTCATGTCATGAATAATCAACTGAATGCAGCCTTTGTAGGACAGGCCACCCGAGCAGGATGTGCACCGTCGTACCGGGTAAAACGCATGGACATCGCGAAGAACGATGAAGAGTGCGTAGTTAACGCCGCTAACCCTCGCGGGTTACCGGGTGACGGTGTTTGCAAGGCAGTATACAAAAAATGGCCGGAGTCCTTTAAGAATAGTGCAACACCAGTGGGAACCGCAAAAACAGTCATGTGCGGTACGTATCCAGTAATCCACGCCGTTGGACCGAATTTCTCTAATTATTTGGAATCTGAAGGGGACCGGGAATTGGCAGCTGCCTATCGAGAAGTCGCAAAGGAAGTAACTAGACTGGGAGTAAATAGTGTAGCTATACCTCTCCTCTCCACAGGTGTATACTCAGGAGGGAAAGATAGGCTGACCCAGTCACTGAACCACCTCTTCACAGCCATGGACTCGACGGATGCAGACGTGGTCATCTACTGTCGCGACAAAGAATGGGAGAAGAAAATATCCGAGGCCATACAGATGCGGACTCAAGTGGAGTTGCTGGATGAGCACATCTCCATAGACTGCGACATTGTTCGCGTGCACCCTGACAGCAGCTTGGCAGGCAGAAAAGGATACAGCACCACGGAAGGCGCACTGTACTCATATCTAGAAGGGACTCGTTTTCACCAGACGGCAGTGGACATGGCAGAGATATATACTATGTGGCCAAAGCAAACAGAGGCCAACGAGCAAGTCTGCCTATATGCCCTGGGGGAAAGTATTGAATCGATCAGGCAGAAATGCCCGGTGGATGATGCAGATGCATCGTCTCCTCCAAAAACTGTCCCGTGCCTTTGCCGTTACGCCATGACTCCGGAACGCGTCACCCGACTTCGCATGAACCACGTCACAAGTATAATTGTGTGTTCCTCGTTTCCCCTTCCAAAGTACAAAATAGAAGGAGTGCAAAAAGTCAAATGCTCTAAGGTAATGCTATTTGACCACAACGTGCCATCACGCGTAAGTCCAAGGGAATATAGATCTTCCCCGGAGGCTGCACAGGAAGCGAGTACAACCACGTCACTGACGCATAGCCAATTCGACCTAAGCGTTGACGGCGAGATACTACCCGTCCCGTCAGATCTGGATGCTGACGCCCCAGCCCTAGAACCAGCTCTAGACGACAGGGCGACACACACGTTGCCATCCACAACCGGAAACCTTGCGGCCGTGTCTGACTGGGTAATGAGCACCGTACCTGTCGCGCCGCCCAGAAGAAGGCGAGGGAGAAACCTGACTGTGACATGCGACGAGAGAGAAGGGAACATAACACCCATGGCTAGCGTCCGATTCTTTAGGGCAGAGCTGCGTCCGGTCGTACAAGAAACAGCGGAGACGCGTGACACAGCAATGTCTCTTCAGGCACCGCCGAGTACCGCCACGGAACTGAATCATCCGCCGATCTCCTTCGGAGCACCAAGCGAGACGTTCCCCATTACATTTGGGGACTTCAACGAAGGAGAAATCGAAAGCTTGTCTTCTGAGCTGCTAACTTTCGGAGACTTCCTACCCGGAGAAGTGGATGACTTGACAGATAGCGACTGGTCCACGTGCTCAGACACGGACGACGAGTTATGACTAGACAGGGCAGGTGGGTATATATTCTCGTCGGACACCGGTCCAGGTCATTTACAACAGAAGTCAGTACGCCAGTCAGTGCTGCCGGTGAACACCCTGGAGGAAGTCCACGAGGAGAAGTGTTACCCACCTAAGTTGGATGAAGTAAAGGAGCAACTATTACTTAAGAAACTCCAGGAGAGTGCATCCATGGCCAACAGAAGCAGGTACCAGTCGCGCAAAGTAGAAAACATGAAAGCAACAATCATCCAGAGACTAAAGAGAGGCTGTAGACTATACTTAATGTCAGAGACCTCAAAAGTCCCTACTTACCGGACCACATATCCGGCGCCTGTGTACTCGCCTCCGGTCAACGTCCGACTGTCCAACCCCGAGTCCGCAGTGGCAGCATGCAATGAGTTCCTAGCTAGAAACTATCCAACTGTCTCATCATACCAAATTACCGACGAGTATGATGCATATTTAGACATGGTGGACGGGTCGGAGAGTTGCCTGGATCGAGCGACATTCAATCCGTCAAAACTTAGGAGCTACCCGAAACAGCACGCTTACCATGCGCCCTCCATCAGAAGCGCTGTACCGTCCCCATTCCAGAACACACTACAGAATGTACTGGCAGCAGCCACGAAAAGAAACTGCAACGTCACACAGATGAGGGAATTACCCACTTTGGACTCAGCAGTATTCAACGTGGAGTGTTTTAAAAAATTCGCATGCAACCAAGAATACTGGGAAGAATTTGCTGCCAGCCCTATTAGGATAACAACTGAGAATTTAACAACCTATGTTACTAAACTAAAAGGGCCAAAAGCAGCAGCGCTATTTGCAAAAACCCACAATCTGCTGCCACTGCAGGAAGTACCAATGGATAGGTTCACAGTAGATATGAAAAGGGACGTGAAGGTGACTCCTGGTACAAAGCACACAGAGGAAAGACCTAAGGTGCAGGTTATACAGGCGGCTGAACCCTTGGCGACAGCATACCTATGGGGGATTCACAGAGAGCTGGTTAGGAGGCTGAACGCCGTCCTCCTACCCAATGTACATACACTATTTGATATGTCTGCCGAGGATTTCGATGCCATCATAGCCGCACACTTTAAGCCAGGAGACACTGTTTTAGAAACGGACATAGCCTCCTTTGACAAGAGCCAAGATGATTCACTTGCGCTTACTGCCTTGATGTTGTTAGAAGATTTAGGGGTGGATCACTCCCTGTTGGACTTGATAGAGGCCGCTTTTGGAGAGATTTCCAGCTGTCATCTACCGACAGGTACGCGCTTCAAGTTCGGCGCCATGATGAAATCTGGTATGTTCCTAACTCTGTTCGTCAACACATTGCTAAACATCACCATCGCTAGCCGCGTGCTGGAAGATCGTCTGACAAAATCCGCGTGCGCGGCCTTCATCGGCGACGACAACATAATACATGGAGTCGTCTCCGATGAATTGATGGCAGACAGATGCGCCACTTGGATGAACATGGAAGTGAAGATCATAGATGCAGTTGTATCCTTGAAAGCCCCTTACTTTTGTGGAGGGTTTATACTGCACGATACTGTGACGGGAACAGCCTGCAGAGTGGCAGACCCGCTAAAAAGGCTATTCAAACTGGGCAAACCGCTAGCGGCAGGTGACGAACAAGATGAAGATAGAAGACGAGCGCTGGCTGACGAAGTGATCAGATGGCAACGAACAGGGCTAATTGATGAGTTGGAGAAAGCGGTATACTCTAGGTATGAAGTGCAGGGTATATCAGCTGTGGTAATGTCCATGGCCACCTTTGCAAGCTCCAGATCTAACTTCGAGAAGCTCAGAGGACCCGTCATAACTTTGTACGGCGGTCCTAAATAGATGGAGTACATCCCAACCCAAACTTTTTACAATAGGAGGTACCAGCCTCGACCCTGGACTCCGCGCCCCACTATCCAAGTAATCAGGCCCAGACCGCGCCCTCAGAGGCAAGCCGGGCAACTTGCCCAGCTGATCTCAGCAGTTAATAAACTGACAATGCGCGCGGTACCCCAACAGAAGCCACGCAGGAATCGGAAGAATAAGAAGCAAAAGCAAAAGCGACAGGCGCCACAAAACAACACAAACCAAAAGAAGCAGCCGCCTAAAAAGAAACCAGCTCAAAAGAAAAAGAAGCCGGGCCGCAGAGAGAGGATGTGCATGAAAATCGAAAATGATTGTATTTTTGAAGTCAAGTATGAAGGTAAGGTAACAGGTTACGCGTGCTTGGTGGGGGACAAAGTAATGAAACCAGCACACGTAAAGGGGACCATCGATAACGCGGACCTGGCCAAACTGGCCTTTAAGCGGTCATCTAAGTATGACCTTGAATGCGCGCAGATACCCGTGCACATGAAGTCCGACGCTTCGAAGTTCACCCATGAGAAACCAGAGGGGTACTACAACTGGCACCACGGAGCAGTACAGTACTCAGGAGGCCGGTTCACCATCCCCACAGGTGCTGGCAAACCAGGGGACAGCGGCAGACCGATCTTCGACAACAAGGGACGCGTGGTGGCCATAGTCTTAGGAGGAGCTAATGAAGGAGCCCGTACAGCCCTCTCGGTGGTGACCTGGAATAAAGACATTGTCACTAAAATCACCCCCGAGGGGGCCGAAGAGTGGAGTCTTGCCATCCCAGTCATGTGCCTGCTGGCAAATACCACGTTCCCCTGCTCCCAGCCCCCTTGCACTCCCTGCTGCTATGAAAGGGAACCAGAGGAAACCCTACGCATGCTTGAGGACAACGTCATGAGACCTGGGTACTATCAGCTGCTACAAGCATCCTTAACATGTTCTCCCCACCGTCAGCGACGCAGTACCAAGGACAACTTCAATGTCTATAAAGCCACAAGACCGTACTTAGCTCACTGTCCCGACTGTGGAGAAGGGCACTCGTGCCATAGTCCCGTAGCATTAGAACGCATCAGAAATGAAGCGACAGACGGGACGCTGAAAATCCAGGTCTCCTTGCAAATCGGAATAAAGACGGATGATAGCCACGATTGGACCAAGCTGCGTTACATGGACAACCACACGCCAGCGGACGCAGAGAGGGCGGGGCTATTTGTAAGAACATCAGCACCGTGCACGATTACTGGAACAATGGGACACTTCATCCTGACCCGATGTCCGAAAGGGGAAACTCTGACGGTGGGATTCACTGACAGTAGGAAGATCAGTCACTCATGTACGCACCCATTTCACCACGACCCTCCTGTGATAGGCCGGGAGAAATTCCATTCCCGACCGCAGCACGGTAAAGAGCTGCCTTGCAGCACGTACGTGCAGAGCACCGCCGCAACTACCGAGGAGATAGAGGTACACATGCCCCCAGACACCCCTGATCGCACATTGATGTCACAACAGTCCGGCAACGTAAAGATCACAGTTAATGGCCAGACGGTGCGGTACAAGTGTAATTGCGGTGGCTCAAATGAAGGACTAATAACTACAGACAAAGTGATTAATAACTGCAAAGTTGATCAATGTCATGCCGCGGTCACCAATCACAAAAAGTGGCAGTACAACTCCCCTCTGGTCCCGCGTAATGCTGAACTTGGGGACCGAAAAGGAAAAATCCACATCCCGTTTCCGCTGGCAAATGTAACATGCAGGGTGCCTAAAGCAAGGAACCCCACCGTGACGTACGGGAAAAACCAAGTCATCATGCTACTGTATCCCGACCACCCAACACTCCTGTCCTACCGGAACATGGGAGAAGAACCAAACTACCAAGAAGAGTGGGTGACGCATAAGAAGGAAGTCGTGCTAACCGTGCCGACTGAAGGGCTCGAGGTCACGTGGGGTAACAACGAGCCGTATAAGTATTGGCCGCAGTTATCTACAAACGGTACAGCCCATGGCCACCCGCATGAGATAATTCTGTATTATTATGAGCTGTACCCTACTATGACTGTAGTAGTTGTGTCAGTGGCCTCGTTCGTACTCCTGTCGATGGTGGGTGTGGCAGTGGGGATGTGCATGTGTGCACGACGCAGATGCATCACACCGTACGAACTGACACCAGGAGCTACCGTCCCTTTCCTGCTTAGCCTAATATGCTGCATCAGAACAGCTAAAGCGGCCACATACCAAGAGGCTGCGGTATACCTGTGGAATGAACAGCAACCTTTGTTTTGGCTACAAGCCCTTATTCCGCTGGCAGCCCTGATTGTCCTATGCAACTGTCTGAGACTCTTACCATGCTGCTGTAAAACGTTGGCTTTTTTAGCCGTAATGAGCGTCGGTGCCCACACTGTGAGCGCGTACGAACACGTAACAGTGATCCCGAACACGGTGGGAGTACCGTATAAGACTCTAGTCAATAGACCGGGCTACAGTCCCATGGTATTGGAGATGGAACTACTGTCAGTCACTTTGGAGCCAACGCTATCGCTTGATTACATCACGTGCGAGTACAAAACCGTTATCCCGTCTCCGTACGTGAAATGCTGCGGTACAGCAGAGTGCAAGGACAAAAACCTACCTGACTACAGCTGTAAGGTCTTCACCGGCGTCTACCCATTTATGTGGGGCGGAGCCTACTGCTTCTGCGACGCTGAAAACACGCAATTGAGCGAAGCACACGTGGAGAAGTCCGAATCATGCAAAACAGAATTTGCATCAGCATACAGGGCTCATACCGCATCCGCATCAGCTAAGCTCCGCGTCCTTTACCAAGGAAATAACATCACTGTAACTGCCTATGCTAACGGCGACCATGCCGTCACAGTTAAGGACGCCAAATTCATTGTGGGGCCAATGTCTTCAGCCTGGACACCTTTCGACAACAAAATTGTGGTGTACAAAGGTGACGTCTATAACATGGACTACCCGCCCTTTGGCGCAGGAAGACCAGGACAATTTGGCGATATCCAAAGTCGCACACCTGAGAGTACAGACGTCTATGCTAATACACAACTGGTACTGCAGAGACCGGCTGCGGGTACGGTACATGTGCCATACTCTCAGGCACCATCTGGCTTTAAGTATTGGCTAAAAGAACGAGGGGCGTCGCTGCAGCACACAGCACCATTTGGCTGCCAAATAGCAACAAACCCGGTAAGAGCGGTGAATTGCGCCGTAGGGAACATGCCCATCTCCATCGACATACCGGATGCGGCCTTCATTAGGGTCGTCGACGCGCCCTCTTTAACGGACATGTCGTGCGAGGTACCAGCCTGCACCCATTCCTCAGATTTCGGGGGCGTCGCCATTATTAAATATGCAGCCAGCAAGAAAGGCAAGTGTGCGGTGCATTCGATGACCAACGCCGTCACAATTCGGGAAGCTGAGATAGAAGTTGAAGGGAATTCTCAGCTGCAAATCTCTTTCTCGACGGCCTTGGCCAGCGCCGAATTCCGCGTACAAGTCTGTTCTACACAAGTACACTGTGTAGCCGAGTGCCACCCTCCGAAGGACCACATAGTCAATTACCCGGCGTCACATACCACCCTCGGGGTCCAGGACATTTCCGCTACGGCGCTGTCATGGGTGCAGAAGATCACGGGAGGCGTGGGACTGGTTGTCGCTGTTGCAGCACTGATTCTAATCGTGGTGCTATGCGTGTCGTTCAGCAGGCACTAA
		</sequence>
		<sequence>
			<taxon idref="OM128438|Brazil|RJ|2016-04-29"/>
			------------------------------------------------------------------------------------------------------------------------------------------------------------------------------------------------------------------------------------------------------------------------------------------------------------------------------------------------------------------------------------------------------------------------------------------------------------------------------------------------------------------------------------------------------------------------------------------------------------------------------------------------------------------------------------------------------------------------------------------------------------------------------AGCCGCAAGCTACTTAAGAGCTGGCACTTACCATCGGTGTTCCATCTAAAGGGCAAACTCAGCTTCACATGCCGCTGTGATACNNNNNNNNNNNNNNNNNNNNNNNNNNNNNNNNNNNNNNNNNNNNNNNNNNNNNNNNNNNNNNNNNNNNNNNNNNNNNNNNNNNNNNNNNNNNNNNNNNNNNNNNNNNNGTGCAAGACTACCGACACGGTTGACGGCGAAAGAGTGTCATTCTCGGTGTGCACATACGTGCCGGCGACCATTTGTGATCAAATGACCGGCATCCTTGCTACAGAAGTCACGCCGGAGGATGCACAGAAGCTGTTGGTGGGGCTGAACCAGAGAATAGTGGTTAACGGCAGAACGCACCGGAATACGAACACCATGAAAAACTATCTGCTTCCCGTGGTCGCCCAAGCCTTCAGTAAGTGGGCAAAGGAGTGCCGGAAAGACATGGAAGATGAAAAACTCCTGGGGGTCAGAGAAAGAACACTGACCTGCTGCTGTCTATGGGCATTCAAGAAGCAGAAAACACACACGGTCTACAAGAGGCCTGATACCCAGTCAATTCAGAAGGTTCAGGCCGAGTTTGACAGCTTTGTGGTACCGAGCCTGTGGTCGTCCGGGTTGTCAATCCCCTTGAGGACTAGAATCAAATGGTTGTTAAGCAAGGTGCCAAAAACCGACCTGATCCCATATAGCGGGGACGCCCAAGAAGCCCGGGACGCAGAAAAAGAAGCAGAGGAAGAACGAGAAGCAGAACTGACTCGTGAAGCCCTACCACCTCTACAGGCAGCACAGGAAGATGTTCAGGTCGAAATCGACGTGGAACAGCTTGAGGACAGAGCGGGTGCAGGAATAATAGAGACTCCTAGAGGAGCTATCAAAGTTACTGCCCAACCAACAGACCACGTCGTGGGAGAGTACCTGGTACTTTCCCCGCAGACCGTACTACGGAGCCAGAAGCTCAGCCTAATTCACGCTTTGGCGGAGCAAGTGAAGACGTGCACGCACAGCGGACGAGCAGGGAGGTACGCGGTCGAAGCGTACGACGGCCGAGTCCTAGTGCCCTCAGGCTATGCAATCTCGCCTGAAGACTTCCAGAGTCTAAGCGAAAGCGCAACGATGGTGTATAACGAAAGAGAGTTCGTAAACAGAAAGCTACACCACATTGCGATGCACGGACCAGCCCTGAACACCGACGAAGAGTCGTATGAGCTGGTGAGGGCAGAGAGGACAGAACACGAGTACGTCTACGATGTGGACCAGAGAAGATGCTGTANNNNNNNNNNNNNNNNNNNNNNNNNNNNNNNNNNNNNNNNNNNNNNNNNNNNNNNNNNNNNNNNNNNNNNNNNNNNNNNNNNNNNNNNNNNNNNNNNNNNNNNNNNNNNNNNNNNNNNNNNNNNNNNNNNNNNNNNNNNNNNNNNNNNNNNNNNNNNNNNNNNNNNNNNNNNNNNNNNNNNNNNNNNNNNNNNNNNCGGAAAGAAAGAAAACTGCCAAGAAATCACCACCGACGTGATGAGACAGAGAGGTCTAGAGATATCTGCACGTACGGTTGACTCGCTGCTCTTGAATGGATGCAACAGGCCAGTCGACGTGTTGTACGTAGACGAGGCGTTTGCGTGCCACTCTGGAACGTTACTTGCTTTGATCGCCTTGGTTAGACCAAGGCAGAAAGTTGTACTCTGTGGTGACCCGAAGCAGTGCGGCTTCTTCAATATGATGCAGATGAAAGTCAACTATAATCACAACATCTGCACCCAAGTGTACCACAAAAGTATCTCCAGGCGGTGTACACTGCCTGTGACCGCCATTGTGTCATCGTTGCATTACGAAGGCAAAATGCGCACTACGAATGAGTACAACAAGCCGATTGTAGTGGACACTACAGGCTCAACAAAACCTGACGCTGGAGATCTCGTGTTAACGTGCTTCAGAGGGTGGGTTAAACAACTGCAAATTGACTATCGTGGATACGAGGTCATGACAGCAGCCGCATCCCAAGGGTTAACCAGAAAAGGAGTTTATGCAGTTAGGCAAAAAGTTAATGAAAACCCGCTCTATGCATCAACGTCAGAGCACGTCAACGTACTCCTAACACGTACGGAAGGTAAACTGGTATGGAAGACACTTTCCGGTGACCCGTGGATAAAGACGCTGCAGAACCCACCGAAAGGAAACTTCAAAGCAACTATCAAGGAGTGGGAGGTGGAGCATGCATCAATAATGGCGGGCATCTGCAGTCACCAAATGACCTTTGATACATTCCAAAACAAAGCCAATGTTTGTTGGNNNNNNNNNNNNNNNNNNNNNNNNNNNNNNNNNNNNNNNNNNNNNNNNNNNNNNNNNNNNNNNNNNNNNNNNNNNNNNNNNNNNNNNNNNNNNNNNNNNNNNNNNNNNNNNNNNNNNNNNNNNNNNNNNACGCGCATGTATGGGGTGGATTTAGACAGTGGGCTATTTTCTAAACCATTGGTGTCTGTGTATTACGCGGATAACCACTGGGATAATAGGCCTGGAGGGAAGATGTTCGGATTCAACCCCGAGGCAGCATCCATTCTAGAAAGAAAGTATCCATTCACAAAAGGGAAGTGGAACATCAACAAGCAGATCTGCGTGACCACCAGGAGGATAGAAGACTTTAACCCTACCACCAATATTATACCGGCCAATAGGAGACTACCACACTCATTAGTGGCCGAACACCGCCCAGTAAAAGGGGAAAGAATGGAATGGCTGGTTAATAAGATAAACGGCCACCACGTGCTCCTGGTCAGTGGCTATAATCTTGTACTGCCTACTAAGAGAGTCACTTGGGTAGCGCCACTAGGTGTCCGCGGAGCGGACTACACATACAACCTAGAGTTGGGTCTGCCAGCAACGCTTGGCAGGTACGACCTAGTGGTCATAAACATCCACACACCTTTTCGCATACACCATTACCAACAGTGCGTAGACCACGCAATGAAACTGCAAATGCTCGGGGGTGACTCATTGAGACTGCTCAAACCGGGTGGCTCTCTATTGATCAGAGCATATGGTTACGCAGATAGAACCAGTGAACGAGTCATCTGCGTGTTGGGACGCAAGTTCAGATCGTCTAGAGCGTTGAAACCACCATGTGTCACCAGCAACACTGAGATGTTTTTCCTATTCAGCAACTTTGACAATGGCAGAAGGAATTTCACAACTCATGTCATGAATAATCAACTGAATGCAGCCTTTGTAGGACAGGCCACCCGAGCAGGATGTGCACCGTCGTACCGGGTAAAACGCATGGACATCGCGAAGAACGATGAAGAGTGCGTAGTTAACGCCGCTAACCCTCGCGGGTTACCGGGTGACGGTGTTTGCAAGGCAGTATACAAAAAATGGCCGGAGTCCTTTAAGAATAGTGCAACACCAGTGGGAACCGCAAAAACAGTCATGTGCGGTACGTATCCAGTAATCCACGCCGTTGGACCGAATTTCTCTAATTATTTGGAATCTGAAGGGGACCGGGAATTGGCAGCTGCCTATCGAGAAGTCGCAAAGGAAGTAACTAGACTGGGAGTAAATAGTGTAGCTATACCTCTCCTCTCCACAGGTGTATACTCAGGAGGGAAAGATAGGCTGACCCAGTCACTGAACCACCTCTTCACAGCCATGGACTCGACGGATGCAGACGTGGTCATCTACTGTCGCGACAAAGAATGGGAGAAGAAAATATCCGAGGCCATACAGATGCGGACTCAAGTGGAGTTGCTGGATGAGCACATCTCCATAGACTGCGATATTGTTCGCGTGCACCCTGACAGCAGCTTGGCAGGCAGAAAAGGATACAGCACCACGGAAGGCGCACTGTACTCATATCTAGAAGGGACTCGTTTTCACCAGACGGCAGTGGACATGGCAGAGATATATACTATGTGGCCAAAGCAAACAGAGGCCAACGAGCAAGTCTGCCTATATGCCCTGGGGGAAAGTATTGAATCGATCAGGCAGAAATGCCCGGTGGATGATGCAGATGCATCGTCTCCTCCAAAAACTGTCCCGTGCCTTTGCCGTTACGCCATGACTCCGGAACGCGTCACCCGACTTCGCATGAACCACGTCACAAGTATAATTGTGTGTTCCTCGTTTCCCCTTCCAAAGTACAAAATAGAAGGAGTGCAAAAAGTCAAATGCTCTAAGGTAATGCTATTTGACCACAACGTGCCATCACGCGTAAGTCCAAGGGAATATAGATCTTCCCCGGAGGCTGCACAGGAAGCGAGTACAACCACGTCACTGACGCATAGCCAATTCGACCTAAGCGTTGACGGCGAGATACTACCCGTCCCGTCAGATCTGGATGCTGACGCCCCAGCCCTAGAACCAGCTCTAGACGACAGGGCGACACACACGTTGCCATCCACAACCGGAAACCTTGCGGCCGTGTCTGACTGGGTAATGAGCACCGTACCTGTCGCGCCGCCCAGAAGAAGGCGAGGGAGAAACCTGACTGTGACATGCGACGAGAGAGAAGGGAACATAACACCCATGGCTAGCGTCCGATTCTTTAGGGCAGAGCTGCGTCCGGTCGTACAAGAAACAGCGGAGACGCGTGACACAGCAATGTCTCTTCAGGCACCGCCGAGTACCGCCACGGAACTGAATCATCCGCCGATCTCCTTCGGAGCACCAAGCGAGACGTTCCCCATTACATTTGGGGACTTCAACGAAGGAGAAATCGAAAGCTTGTCTTCTGAGCTGCTAACTTTCGGAGACTTCCTACCCGGAGAAGTGGATGACTTGACAGATAGCGACTGGTCCACGTGCTCAGACACGGACGACGAGTTATGACTAGACAGGGCAGGTGGGTATATATTCTCGTCGGACACCGGTCCAGGTCATTTACAACAGAAGTCAGTACGCCAGTCAGTGCTGCCGGTGAACACCCTGGAGGAAGTCCACGAGGAGAAGTGTTACCCACCTAAGTTGGATGAAGTAAAGGAGCAACTATTACTTAAGAAACTCCAGGAGAGTGCATCCATGGCCAACAGAAGCAGGTACCAGTCGCGCAAAGTAGAAAACATGAAAGCAACAATCATCCAGAGACTAAAGAGAGGCTGTAGACTATACTTAATGTCAGAGACCTCAAAAGTCCCTACTTACCGGACCACATATCCGGCGCCTGTGTACTCGCCTCCGGTCAACGTCCGACTGTCCAACCCCGAGTCCGCAGTGGCAGCATGCAATGAGTTCCTAGCTAGAAACTATCCAACTGTCTCATCATACCAAATTACCGACGAGTATGATGCATATTTAGACATGGTGGACGGGTCGGAGAGTTGCCTGGATCGAGCGACATTCAATCCGTCAAAACTTAGGAGCTACCCGAAACAGCACGCTTACCATGCGCCCTCCATCAGAAGCGCTGTACCGTCCCCATTCCAGAACACACTACAGAATGTACTGGCAGCAGCCACGAAAAGAAACTGCAACGTCACACAGATGAGGGAATTACCCACTTTGGACTCAGCAGTATTCAACGTGGAGTGTTTTAAAAAATTCGCATGCAACCAAGAATACTGGGAAGAATTTGCTGCCAGCCCTATTAGGATAACAACTGAGAATTTAACAACCTATGTTACTAAACTAAAAGGGCCAAAAGCAGCAGCGCTATTTGCAAAAACCCACAATCTGCTGCCACTGCAGGAAGTACCAATGGATAGGTTCACAGTAGATATGAAAAGGGACGTGAAGGTGACTCCTGGTACAAAGCACACAGAGGAAAGACCTAAGGTGCAGGTTATACAGGCGGCTGAACCCTTGGCGACAGCATACCTATGCGGGATTCACAGAGAGCTGGTTAGGAGGCTGAACGCCGTCCTCCTACCCAATGTACATACACTATTTGATATGTCTGCCGAGGATTTCGATGCCATCATAGCCGCACACTTTAAGCCTGGAGACACTGTTTTAGAAACGGACATAGCCTCCTTTGACAAGAGCCAAGATGATTCACTTGCGCTTACTGCCTTGATGTTGTTAGAAGATTTAGGGGTGGATCACTCCCTGTTGGACTTGATAGAGGCCGCTTTTGGAGAGATTTCCAGCTGTCATCTACCGACAGGTACGCGCTTCAAGTTCGGCGCCATGATGAAATCTGGTATGTTCCTAACTCTGTTCGTCAACACATTGCTAAACATCACCATCGCTAGCCGCGTGCTGGAAGATCGTCTGACAAAATCCGCGTGCGCGGCCTTCATCGGCGACGACAACATAATACATGGAGTCGTCTCCGATGAATTGATGGCAGACAGATGCGCCACTTGGATGAACATGGAAGTGAAGATCATAGATGCAGTTGTATCCTTGAAAGCCCCTTACTTTTGTGGAGGGTTTATACTGCACGATACTGTGACGGGAACAGCCTGCAGAGTGGCAGACCCGCTAAAAAGGCTATTCAAACTGGGCAAACCGCTAGCGGCAGGTGACGAACAAGATGAAGATAGAAGACGAGCGCTGGCTGACGAAGTGATCAGATGGCAACGAACAGGGCTAATTGATGAGTTGGAGAAAGCGGTATACTCTAGGTATGAAGTGCAGGGTATATCAGTTGTGGTAATGTCTATGGCCACCTTTGCAAGCTCCAGATCTAACTTCGAGAAGCTCAGAGGACCCGTCATAACTTTGTACGGCGGTCCTAAATAGATGGAGTACATCCCAACCCAAACTTTTTACANNNNNNNNNNNNNNNNNNNNNNNNNNNNNNNNNNNNNNNNNNNNNNNNNNNNNNNNNNNNNNNNNNNNNNNNNNNNNNNNNNNNNNNNNNNNNNNNNNNNNNNNNNNNNNNNNNNNNNNNNNNNNNNNNNNNNNNNNNNNNNNNNNNNNNNNNNNNNNNNNNNNNNNNNNNNNNNGCAAAAGCAAAAGCGACAGGCGCCACAAAACAACACAAACCAAAAGAAGCAGCCGCCTAAAAAGAAACCAGCTCAAAAGAAAAAGAAGCCGGGCCGCAGAGAGAGGATGTGCATGAAAATCGAAAATGATTGTATTTTTGAAGTCAAGTATGAAGGTAAGGTAACAGGTTACGCGTGCTTGGTGGGGGACAAAGTAATGAAACCAGCACACGTAAAGGGGACCATCGATAACGCGGACCTGGCCAAACTGGCCTTTAAGCGGTCATCTAAGTATGACCTTGAATGCGCGCAGATACCCGTGCACATGAAGTCCGACGCTTCGAAGTTCACCCATGAGAAACCAGAGGGGTACTACAACTGGCACCACGGAGCAGTACAGTACTCAGGAGGCCGGTTCACCATCCCCACAGGTGCTGGCAAACCAGGGGACAGCGGCAGACCGATCTTCGACAACAAGGGACGCGTGGTGGCCATAGTCTTAGGAGGAGCTAATGAAGGAGCCCGTACAGCCCTCTCGGTGGTGACCTGGAATAAAGACATTGTCACTAAAATCACCCCCGAGGGGGCCGAAGAGTGGAGTCTTGCCATCCCAGTCATGTGCCTGCTGGCAAATACCACGTTCCCCTGCTCCCAGCCCCCTTGCACTCCCTGCTGCTATGAAAGGGAACCAGAGGAAACCCTACGCATGCTTGAGGACAACGTCATGAGACCTGGGTACTATCAGCTGCTACAAGCATCTTTAACATGTTCTCCCCACCGTCAGCGACGCAGTACCAAGGACAACTTCAATGTCTATAAAGCCACAAGACCGTACTTAGCTCACTGTCCCGACTGTGGAGAAGGGCACTCGTGCCATAGTCCCGTAGCATTAGAACGCATCAGAAATGAAGCGACAGACGGGACGCTGAAAATCCAGGTCTCCTTGCAAATCGGAATAAAGACGGATGATAGCCACGATTGGACCAAGCTGCGTTACATGGACAACCACACGCCAGCGGACGCAGAGAGGGCGGGGCTATTTGTAAGAACATCAGCACCGTGCACGATTACTGGAACAATGGGACACTTCATCCTGACCCGATGTCCGAAAGGGGAAACTCTGACGGTGGGATTCACTGACAGTAGGAAGATCAGTCACTCATGTACGCACCCATTTCACCACGACCCTCCTGTGATAGGCCGGGAGAAATTCCATTCCCGACCGCAGCACGGTAAAGAGCTGCCTTGCAGCACGTACGTGCAGAGCACCGCCGCAACTACCGAGGAGATAGAGGTACACATGCCCCCAGACACCCCTGATCGCACATTGATGTCACAACAGTCCGGCAACGTAAAGATCACAGTTAATGGCCAGACGGTGCGGTACAAGTGTAATTGCGGTGGCTCAAATGAAGGACTAATAACTACAGACAAAGTGATTAATAACTGCAAAGTTGATCAATGTCATGCCGCGGTCACCAATCACAAAAAGTGGCAGTACAACTCCCCTCTGGTCCCGCGTAATGCTGAACTTGGGGACCGAAAAGGAAAAATCCACATCCCGTTTCCGCTGGCAAATGTAACATGCAGGGTGCCTAAAGCAAGGAACCCCACCGTGACGTACGGGAAAAACCAAGTCATCATGCTACTGTATCCCGACCACCCAACACTCCTGTCCTACCGGAACATGGGAGAAGAACCAAACTACCAAGAAGAGTGGGTGACGCATAAGAAGGAAGTCGTGCTAACCGTGCCGACTGAAGGGCTCGAGGTCACGTGGGGTAACAACGAGCCGTATAAGTATTGGCCGCAGTTATCTACAAACGGTACAGCCCATGGCCACCCGCATGAGATAATTCTGTATTATTATGAGCTGTACCCTACTATGACTGTAGTAGTTGTGTCAGTGGCCTCGTTCGTACTCCTGTCGATGGTGGGTGTGGCAGTGGGGATGTGCATGTGTGCACGACGCAGATGCATCACACCGTACGAACTGACACCAGGAGCTACCGTCCCTTTCCTGCTTAGCCTAATATGCTGCATCAGAACAGCTAAAGCGGCCACATACCAAGAGGCTGCGGTATACCTGTGGAATGAACAGCAACCTTTGTTTTGGCTACAAGCCCTTATTCCGCTGGCAGCCCTGATTGTCCTATGCAACTGTCTGAGACTCTTACCATGCTGCTGTAAAACGTTGGCTTTTTTAGCCGTAATGAGCGTCGGTGCCCACACTGTGAGCGCGTACGAACACGTAACAGTGATCCCGAACACGGTGGGAGTACCGTATAAGACTCTAGTCAATAGACCGGGCTACAGTCCCATGGTATTGGAGATGGAACTACTGTCAGTCACTTTGGAGCCAACGCTATCGCTTGATTACATCACGTGCGAGTACAAAACCGTTATCCCGTCTCCGTACGTGAAATGCTGCGGTACAGCAGAGTGCAAGGACAAAAACCTACCTGACTACAGCTGTAAGGTCTTCACCGGCGTCTACCCATTTATGTGGGGCGGAGCCTACTGCTTCTGCGACGCTGAAAACACGCAATTGAGCGAAGCACACGTGGAGAAGTCCGAATCATGCAAAACAGAATTTGCATCAGCATACAGGGCTCATACCGCATCCGCATCAGCTAAGCTCCGCGTCCTTTACCAAGGAAATAACATCACTGTAACTGCCTATGCTAACGGCGACCATGCCGTCACAGTTAAGGACGCCAAATTCATTGTGGGGCCAATGTCTTCAGCCTGGACACCTTTCGACAACAAAATTGTGGTGTACAAAGGTGACGTCTATAACATGGACTACCCGCCCTTTGGCGCAGGAAGACCAGGACAATTTGGCGATATCCAAAGTCGCACACCTGAGAGTACAGACGTCTATGCTAATACACAACTGGTACTGCAGAGACCGGCTGCGGGTACGGTACATGTGCCATACTCTCAGGCACCATCTGGCTTTAAGTATTGGCTAAAAGAACGAGGGGCGTCGCTGCAGCACACAGCACCATTTGGCTGCCAAATAGCAACAAACCCGGTAAGAGCGGTGAATTGCGCCGTAGGGAACATGCCCATCTCCATCGACATACCGGATGCGGCCTTCATTAGGGTCGTCGACGCGCCCTCTTTAACGGACATGTCGTGCGAGGTACCAGCCTGCACCCATTCCTCAGATTTCGGGGGCGTCGCCATTATTAAATATGCAGCCAGCAAGAAAGGCAAGTGTGCGGTGCATTCGATGACCAACGCCGTCACAATTCGGGAAGCTGAGATAGAAGTTGAAGGGAATTCTCAGCTGCAAATCTCTTTCTCGACGGCCTTGGCCAGCGCCGAATTCCGCGTACAAGTCTGTTCTACACAAGTACACTGTGTAGCCGAGTGCCACCCTCCGAAGGACCACATAGTCAATTACCCGGCGTCACATACCACCCTCGGGGTCCAGGACATTTCCGCTACGGCGCTGTCATGGGTGCAGAAGATCACGGGAGGCGTGGGACTGGTTGTCGCTGTTGCAGCACTGATTCTAATCGTGGTGCTATGCGTGTCGTTCAGCAGGCACTAA
		</sequence>
		<sequence>
			<taxon idref="OM128437|Brazil|RJ|2018-06-07"/>
			ATGGATCCTGTGTACGTGGACATAGACGCTGACAGCGCCTTTTTGAAGGCCCTGCAACGTGCGTACCCCATGTTTGAGGTGGAACCCAGGCAGGTCACACCGAATGACCATGCTAATGCTAGAGCGTTCTCGCATCTAGCTATAAAACTAATAGAGCAGGAAATTGATCCCGACTCAACCATCCTGGACATCGGCAGTGCACCAGCAAGGAGGATGATGTCGGACAGGAAGTACCACTGCGTCTGCCCGATGCGCAGCGCAGAAGATCCCGAGAGACTCGCCAATTATGCGAGAAAGCTAGCATCTGCTGCAGGAAAAGTCCTGGACAGAAACATCTCTGGAAAGATCGGGGACTTACAAGCAGTAATGGCCGTGCCAGACACGGAGACGCCAACATTCTGCTTGCACACAGATGTCTCATGTAGACAGAGAGCAGACGTCGCGATATACCAAGACGTCTATGCTGTACACGCACCCACGTCGCTATACCACCAGGCGATTAAAGGGGTCCGAGTGGCGTACTGGGTAGGGTTCGACACAACCCCGTTCATGTACAATGCCATGGCGGGTGCCTACCCCTCATATTCGACAAACTGGGCAGACGAGCAGGTACTGAAGGCTAAGAACATAGGATTATGTTCAACAGACCTGACGGAAGGTAGACGAGGTAAATTGTCTATTATGAGAGGGAAGAAGCTAAAACCGTGTGACCGTGTGCTGTTCTCAGTAGGGTCAACGCTCTACCCGGAAAGCCGCAAGCTACTTAAGAGCTGGCACTTACCATCGGTGTTCCATCTAAAGGGCAAACTCAGCTTCACATGCCGCTGTGATACAGTGGTTTCGTGCGAGGGCTACGTCGTTAAGAGAATAACGATGAGCCCAGGCCTTTATGGAAAAACCACAGGGTATGCGGTAACCCACCACGCAGACGGATTCTTGATGTGCAAGACTACCGACACGGTTGACGGCGAAAGAGTGTCATTCTCGGTGTGCACATACGTGCCGGCGACCATTTGTGATCAAATGACCGGCATCCTTGCTACAGAAGTCACGCCGGAGGATGCACAGAAGCTGTTGGTGGGGCTGAACCAGAGAATAGTGGTTAACGGCAGAACGCAACGGAATACGAACACCATGAAAAACTATCTGCTTCCCGTGGTCGCCCAAGCCTTCAGTAAGTGGGCAAAGGAGTGCCGGAAAGACATGGAAGATGAAAAACTCCTGGGGGTCAGAGAAAGAACACTGACCTGCTGCTGTCTATGGGCATTCAAGAAGCAGAAAACACACACGGTCTACAAGAGGCCTGATACCCAGTCAATTCAGAAGGTTCAGGCCGAGTTTGACAGCTTTGTGGTACCGAGCCTGTGGTCGTCCGGGTTGTCAATCCCCTTGAGGACTAGAATCAAATGGTTGTTAAGCAAGGTGCCAAAAACCGACCTGATCCCATATAGCGGGGACGCCCAAGAAGCCCGGGACGCAGAAAAAGAAGCAGAGGAAGAACGAGAAGCAGAACTGACTCGTGAAGCCCTACCACCTCTACAGGCAGCACAGGAAGATGTTCAGGTCGAAATCGACGTGGAACAGCTTGAGGACAGAGCGGGTGCAGGAATAATAGAGACTCCTAGAGGAGCTATCAAAGTTACTGCCCAACCAACAGACCACGTCGTGGGAGAGTACCTGGTACTTTCCCCGCAGACCGTACTACGGAGCCAGAAGCTCAGCCTAATTCACGCTTTGGCGGAGCAAGTGAAGACGTGCACGCACAGCGGACGAGCAGGGAGGTATGCGGTCGAAGCGTACGACGGCCGAGTCCTAGTGCCCTCAGGCTATGCAATCTCGCCTGAAGACTTCCAGAGTCTAAGCGAAAGCGCAACGATGGTGTATAACGAAAGAGAGTTCGTAAACAGAAAGCTACACCACATTGCGATGCACGGACCAGCCCTGAACACCGACGAAGAGTCGTATGAGCTGGTGAGGGCAGAGAGGACAGAACACGAGTACGTCTACGATGTGGACCAGAGAAGATGCTGTAAGAAGGAAGAAGCTGCAGGACTGGTACTGGTGGGCGACTTGACTAATCCGCCCTACCACGAATTCGCATATGAAGGGCTAAAAATCCGCCCTGCCTGCCCATACAAAATTGCAGTCATAGGAGTCTTCGGAGTACCAGGATCCGGCAAGTCAGCTATTATCAAGAACCTAGTTACCAGGCAAGACCTGGTGACTAGCGGAAAGAAAGAAAACTGCCAAGAAATCACCACCGACGTGATGAGACAGAGAGGTCTAGAGATATCTGCACGTACGGTTGACTCGCTGCTCTTGAATGGATGCAACAGGCCAGTCGACGTGTTGTACGTAGACGAGGCGTTTGCGTGCCACTCTGGAACGTTACTTGCTTTGATCGCCTTGGTTAGACCAAGGCAGAAAGTTGTACTCTGTGGTGACCCGAAGCAGTGCGGCTTCTTCAATATGATGCAGATGAAAGTCAACTATAATCACAACATCTGCACCCAAGTGTACCACAAAAGTATCTCCAGGCGGTGTACACTGCCTGTGACCGCCATTGTGTCATCGTTACATTACGAAGGCAAAATGCGCACTACGAATGAGTACAACAAGCCGATTGTAGTGGACACTACAGGCTCAACAAAACCTGACGCTGGAGATCTCGTGTTAACGTGCTTCAGAGGGTGGGTTAAACAACTGCAAATTGACTATCGTGGATACGAGGTCATGACAGCAGCCGCATCCCAAGGGTTAACCAGAAAAGGAGTTTATGCAGTTAGGCAAAAAGTTAATGAAAACCCGCTCTATGCATCAACGTCAGAGCACGTCAACGTACTCCTAACACGTACGGAAGGTAAACTGGTATGGAAGACACTTTCCGGTGACCCGTGGATAAAGACGCTGCAGAACCCACCGAAAGGAAACTTCAAAGCAACTATCAAGGAGTGGGAGGTGGAGCATGCATCAATAATGGCGGGCATCTGCAGTCACCAAATGACCTTTGATACATTCCAAAACAAAGCCAATGTTTGTTGGGCTAAGAGCTTGGTCCCTATCCTCGAAACAGCGGGGATAAAACTAAATGATAGGCAGTGGTCCCAGATAATTCAAGCCTTCAAAGAAGATAAAGCATACTCACCTGAAGTAGCCCTGAATGAAATATGCACGCGCATGTATGGGGTGGATTTAGACAGTGGGCTATTTTCTAAACCATTGGTGTCTGTGTATTACTCGGATAACCACTGGGATAATAGGCCTGGAGGGAAGATGTTCGGATTCAACCCCGAGGCAGCATCCATTCTAGAAAGAAAGTATCCATTCACAAAAGGGAAGTGGAACATCAACAAGCAGATCTGTGTGACCACCAGGAGGATAGAAGACTTTAACCCTACCACCAATATTATACCGGCCAATAGGAGACTACCACACTCATTAGTGGCCGAACACCGCCCAGTAAAAGGGGAAAGAATGGAATGGCTGGTTAATAAGATAAACGGCCACCACGTGCTCCTGGTCAGTGGCTATAATCTTGTACTGCCTACTAAGAGAGTCACTTGGGTAGCGCCACTAGGTGTCCGCGGAGCGGACTACACATACAACCTAGAGTTGGGTCTGCCAGCAACGCTTGGCAGGTATGACCTAGTGGTCATAAACATCCACACACCTTTTCGCATACACCATTACCAACAGTGCGTAGACCACGCAATGAAACTGCAAATGCTCGGGGGTGACTCATTGAGACTGCTCAAACCGGGTGGCTCTCTATTGATCAGAGCATATGGTTACGCAGATAGAACCAGTGAACGAGTCATCTGCGTGTTGGGACGCAAGTTCAGATCGTCTAGAGCGTTGAAACCACCATGTGTCACCAGCAACACTGAGATGTTTTTCCTATTCAGCAACTTTGACAATGGCAGAAGGAATTTCACAACTCATGTCATGAATAATCAACTGAATGCAGCCTTTGTAGGACAGGCCACCCGAGCAGGATGTGCACCGTCGTACCGGGTAAAACGCATGGACATCGCGAAGAACGATGAAGAGTGCGTAGTTAACGCCGCTAACCCTCGCGGGTTACCGGGTGACGGTGTTTGCAAGGCAGTATACAAAAAATGGCCGGAGTCCTTTAAGAATAGTGCAACACCAGTGGGAACCGCAAAAACAGTCATGTGCGGTACGTATCCAGTAATCCACGCCGTTGGACCGAATTTCTCTAATTATTTGGAATCTGAAGGGGACCGGGAATTGGCAGCTGCCTATCGAGAAGTCGCAAAGGAAGTAACTAGACTGGGAGTAAATAGTGTAGCTATACCTCTCCTCTCCACAGGTGTATACTCAGGAGGGAAAGATAGGCTGACCCAGTCACTGAACCACCTCTTCACAGCCATGGACTCGACGGACGCAGACGTGGTCATCTACTGTCGCGACAAAGAATGGGAGAAGAAAATATCCGAGGCCATACAGATGCGGACTCAAGTGGAGTTGCTGGATGAGCACATCTCCATAGACTGCGATATTGTTCGCGTGCACCCTGACAGCAGCTTGGCAGGCAGAAAAGGATACAGCACCACGGAAGGCGCACTGTACTCATATCTAGAAGGGACTCGTTTTCACCAGACGGCAGTGGACATGGCAGAGATATATACTATGTGGCCAAAGCAAACAGAGGCCAACGAGCAAGTCTGCCTATATGCCCTGGGGGAAAGTATTGAATCGATCAGGCAGAAATGCCCGGTGGATGATGCAGATGCATCGTCTCCTCCAAAAACTGTCCCGTGCCTTTGCCGTTACGCCATGACTCCGGAACGCGTCACCAGACTTCGCATGAACCACGTCACAAGTATAATTGTGTGTTCCTCGTTTCCCCTTCCAAAGTACAAAATAGAAGGAGTGCAAAAAGTCAAATGCTCTAAGGTAATGCTATTTGACCACAACGTGCCATCACGCGTAAGTCCAAGGGAATATAGATCTTCCCCGGAGGCTGCACAGGAAGCGAGTACAACCACGTCACTGACGCATAGCCAATTCGACCTAAGCGTTGACGGCGAGATACTACCCGTCCCGTCAGATCTGGATGCTGACGCCCCAGCCCTAGAACCAGCTCTAGACGACAGGGCGACACACACGTTGCCATCCACAACCGGAAACCTTGCGGCCGTGTCTGACTGGGTAATGAGCACCGTACCTGTCGCGCCGCCCAGAAGAAGGCGAGGGAGAAACCTGACTGTGACATGCGACGAGAGAGAAGGGAACATAACACCCATGGCTAGCGTCCGATTCTTTAGGGCAGAGCTGCGTCCGGTCGTACAAGAAACAGCGGAGACGCGTGACACAGCAATGTCTCTTCAGGCACCGCCGAGTACCGCCACGGAACTGAATCATCCGCCGATCTCCTTCGGAGCACCAAGCGAGACGTTCCCCATTACATTTGGGGACTTCAACGAAGGAGAAATCGAAAGCTTGTCTTCTGAGCTGCTAACTTTCGGAGACTTCCTACCCGGAGAAGTGGATGACTTGACAGATAGCGACTGGTCCACGTGCTCAGACACGGACGACGAGTTATGACTAGACAGGGCAGGTGGGTATATATTCTCGTCGGACACCGGTCCAGGTCATTTACAACAGAAGTCAGTACGCCAGTCAGTGCTGCCGGTGAACACCCTGGAGGAAGTCCACGAGGAGAAGTGTTACCCACCCAAGTTGGATGAAGTAAAGGAGCAACTATTACTTAAGAAACTCCAGGAGAGTGCATCCATGGCCAACAGAAGCAGGTACCAGTCGCGCAAAGTAGAAAACATGAAAGCAACAATCATCCAGAGACTAAAGAGAGGCTGTAGACTATACTTAATGTCAGAGACCTCAAAAGTCCCTACTTACCGGACCACATATCCGGCGCCTGTGTACTCGCCTCCGGTCAACGTCCGACTGTCCAACCCCGAGTCCGCAGTGGCAGCATGCAATGAGTTCCTAGCTAGAAACTATCCAACTGTCTCATCATACCAAATTACCGACGAGTATGATGCATATTTAGACATGGTGGACGGGTCGGAGAGTTGCCTGGATCGAGCGACATTCAATCCGTCAAAACTTAGGAGCTACCCGAAACAGCACGCTTACCATGCGCCCTCCATCAGAAGCGCTGTACCGTCCCCATTCCAGAACACACTACAGAATGTACTGGCAGCAGCCACGAAAAGAAACTGCAACGTCACACAGATGAGGGAATTACCCACTTTGGACTCAGCAGTATTCAACGTGGAGTGTTTTAAAAAATTCGCATGCAACCAAGAATACTGGGAAGAATTTGCTGCCAGCCCTATTAGGATAACAACTGAGAATTTAACAACCTATGTTACTAAACTAAAAGGGCCAAAAGCAGCAGCGCTATTTGCAAAAACCCACAATCTGCTGCCACTGCAGGAAGTACCAATGGATAGGTTCACAGTAGATATGAAAAGGGACGTGAAGGTGACTCCTGGTACAAAGCACACAGAGGAAAGACCTAAGGTGCAGGTTATACAGGCGGCTGAACCCTTGGCGACAGCATATCTATGTGGGATTCACAGAGAGCTGGTTAGGAGGCTGAACGCCGTCCTCCTACCCAATGTACATACACTATTTGATATGTCTGCCGAGGATTTCGATGCCATCATAGCCGCACACTTTAAGCCAGGAGACACTGTTTTAGAAACGGACATAGCCTCCTTTGACAAGAGCCAAGATGATTCACTTGCGCTTACTGCCTTGATGTTGTTAGAAGATTTAGGGGTGGATCACTCCCTGTTGGACTTGATAGAGGCCGCTTTTGGAGAGATTTCCAGCTGTCATCTACCGACAGGTACGCGCTTCAAGTTCGGCGCCATGATGAAATCTGGTATGTTCCTAACTCTGTTCGTCAACACATTGCTAAACATCACCATCGCTAGCCGCGTGCTGGAAGATCGTCTGACAAAATCCGCGTGCGCGGCCTTCATCGGCGACGACAACATAATACATGGAGTCGTCTCCGATGAATTGATGGCAGACAGATGCGCCACTTGGATGAACATGGAAGTGAAGATCATAGATGCAGTTGTATCCTTGAAAGCCCCTTACTTTTGTGGAGGGTTTATACTGCACGATACTGTGACGGGAACAGCCTGCAGAGTGGCAGACCCGCTAAAAAGGCTATTCAAACTGGGCAAACCGCTAGCGGCAGGTGACGAACAAGATGAAGATAGAAGACGAGCGCTGGCTGACGAAGTGATCAGATGGCAACGAACAGGGCTAATTGATGAGTTGGAGAAAGCGGTATACTCTAGGTATGAAGTGCAGGGTATATCAGTTGTGGTAATGTCCATGGCCACCTTTGCAAGCTCCAGATCTAACTTCGAGAAGCTCAGAGGACCCGTCATAACTTTGTACGGCGGTCCTAAATAGATGGAGTACATCCCAACCCAAACTTTTTACAATAGGAGGTACCAGCCTCGACCCTGGACTCCGCGCCCCACTATCCAAGTAATCAGGCCCAGACCGCGCCCTCAGAGGCAAGCCGGGCAACTTGCCCAGCTGATCTCAGCAGTTAATAAACTGACAATGCGCGCGGTACCCCAACAGAAGCCACGCAGGAATCGGAAGAATAAGAAGCAAAAGCAAAAGCGACAGGCGCCACAAAACAACACAAATCAAAAGAAGCAGCCGCCTAAAAAGAAACCAGCTCAAAAGAAAAAGAAGCCGGGCCGCAGAGAGAGGATGTGCATGAAAATCGAAAATGATTGTATTTTTGAAGTCAAGTATGAAGGTAAGGTAACAGGTTACGCGTGCTTGGTGGGGGACAAAGTAATGAAACCAGCACACGTAAAGGGGACCATCGATAACGCGGACCTGGCCAAACTGGCCTTTAAGCGGTCATCTAAGTATGACCTTGAATGCGCGCAGATACCCGTGCACATGAAGTCCGACGCTTCGAAGTTCACCCATGAGAAACCAGAGGGGTACTACAACTGGCACCACGGAGCGGTACAGTACTCAGGAGGCCGGTTCACCATCCCCACAGGTGCTGGCAAACCAGGGGACAGCGGCAGACCGATCTTCGACAACAAGGGACGCGTGGTGGCCATAGTCTTAGGAGGAGCTAATGAAGGAGCCCGTACAGCCCTCTCGGTGGTGACCTGGAATAAAGACATTGTCACTAAAATCACCCCCGAGGGGGCCGAAGAGTGGAGTCTTGCCATCCCAGTCATGTGCCTGCTGGCAAATACCACGTTCCCCTGCTCCCAGCCCCCTTGCACTCCCTGCTGCTATGAAAGGGAACCAGAGGAAACCCTACGCATGCTTGAGGACAACGTCATGAGACCTGGGTACTATCAGCTGCTACAAGCATCCTTAACATGTTCTCCCCACCGTCAGCGACGCAGTACCAAGGACAACTTCAATGTCTATAAAGCCACAAGACCGTACTTAGCTCACTGTCCCGACTGTGGAGAAGGGCACTCGTGCCATAGTCCCGTAGCATTAGAACGCATCAGAAATGAAGCGACAGACGGGACGCTGAAAATCCAGGTCTCCTTGCAAATCGGAATAAAGACGGATGATAGCCACGATTGGACCAAGCTGCGTTACATGGACAACCACACGCCAGCGGACGCAGAGAGGGCGGGGCTATTTGTAAGAACATCAGCACCGTGCACGATTACTGGAACAATGGGACACTTCATCCTGACCCGATGTCCGAAAGGGGAAACACTGACGGTGGGATTCACTGACAGTAGGAAGATCAGTCACTCATGTACGCACCCATTTCACCACGACCCTCCTGTGATAGGCCGGGAGAAATTCCATTCCCGACCGCAGCACGGTAAAGAGCTGCCTTGCAGCACGTACGTGCAGAGCACCGCCGCAACTACCGAGGAGATAGAGGTACACATGCCCCCAGACACCCCTGATCGCACACTGATGTCACAACAGTCCGGCAACGTAAAGATCACAGTTAATGGCCAGACGGTGCGGTACAAGTGTAATTGCGGTGGCTCAAATGAAGGACTAATAACTACAGACAAAGTGATTAATAACTGCAAAGTTGATCAATGTCATGCCGCGGTCACCAATCACAAAAAGTGGCAGTACAACTCCCCTCTGGTCCCGCGTAATGCTGAACTTGGGGACCGAAAAGGAAAAATCCACATCCCGTTTCCGCTGGCAAATGTAACATGCAGGGTGCCTAAAGCAAGGAACCCCACCGTGACGTACGGGAAAAACCAAGTCATCATGCTACTGTATCCCGACCACCCAACACTCCTGTCCTACCGGAACATGGGAGAAGAACCAAACTACCAAGAAGAGTGGGTGACGCATAAGAAGGAAGTCGTGCTAACCGTGCCGACTGAAGGGCTCGAGGTCACGTGGGGTAACAACGAGCCGTATAAGTATTGGCCGCAGTTATCTACAAACGGTACAGCCCATGGCCACCCGCATGAGATAATTCTGTATTATTATGAGCTGTACCCTACTATGACTGTAGTAGTTGTGTCAGTGGCCTCGTTCGTACTCCTGTCGATGGTGGGTGTGGCAGTGGGGATGTGCATGTGTGCACGACGCAGATGCATCACACCGTACGAACTGACACCAGGAGCTACCGTCCCTTTCCTGCTTAGCCTAATATGCTGCATCAGAACAGCTAAAGCGGCCACATACCAAGAGGCTGCGGTATACCTGTGGAATGAACAGCAACCTTTGTTTTGGCTACAAGCCCTTATTCCGCTGGCAGCCCTGATTGTCCTATGCAACTGTCTGAGACTCTTACCATGCTGCTGTAAAACGTTGGCTTTTTTAGCCGTAATGAGCGTCGGTGCCCACACTGTGAGCGCGTACGAACACGTAACAGTGATCCCGAACACGGTGGGAGTACCGTATAAGACTCTAGTCAATAGACCGGGCTACAGTCCCATGGTATTGGAGATGGAACTACTGTCAGTCACTTTGGAGCCAACGCTATCGCTTGATTACATCACGTGCGAGTACAAAACCGTTATCCCGTCTCCGTACGTGAAATGCTGCGGTACAGCAGAGTGCAAGGACAAAAACCTACCTGACTACAGCTGTAAGGTCTTCACCGGCGTCTACCCATTTATGTGGGGCGGAGCCTACTGCTTCTGCGACGCTGAAAACACGCAATTGAGCGAAGCACACGTGGAGAAGTCCGAATCATGCAAAACAGAATTTGCATCAGCATACAGGGCTCATACCGCATCCGCATCAGCTAAGCTCCGCGTCCTTTACCAAGGAAATAACATCACTGTAACTGCCTATGCTAACGGCGACCATGCCGTCACAGTTAAGGACGCCAAATTCATTGTGGGGCCAATGTCTTCAGCCTGGACACCTTTCGACAACAAAATTGTGGTGTACAAAGGTGACGTCTATAACATGGACTACCCGCCCTTTGGCGCAGGAAGACCAGGACAATTTGGCGATATCCAAAGTCGCACACCTGAGAGTACAGACGTCTATGCTAATACACAACTGGTACTGCAGAGACCGGCTGCGGGTACGGTACATGTGCCATACTCTCAGGCACCATCTGGCTTTAAGTATTGGCTAAAAGAACGAGGGGCGTCGCTGCAGCACACAGCACCATTTGGCTGCCAAATAGCAACAAACCCGGTAAGAGCGATGAATTGCGCCGTAGGGAACATGCCCATCTCCATCGACATACCGGATGCGGCCTTCATTAGGGTCGTCGACGCGCCCTCTTTAACGGACATGTCGTGCGAGGTACCAACCTGCACCCATTCCTCAGATTTCGGGGGCGTCGCCATTATTAAATATGCAGCCAGCAAGAAAGGCAAGTGTGCGGTGCATTCGATGACCAACGCCGTCACAATTCGGGAAGCTGAGATAGAAGTTGAAGGGAATTCTCAGCTGCAAATCTCTTTCTCGACGGCCTTGGCCAGCGCCGAATTCCGCGTACAAGTCTGTTCTACACAAGTACACTGTGTAGCCGAGTGCCACCCTCCGAAGGACCACATAGTCAATTACCCGGCGTCACATACCACCCTCGGGGTCCAGGACATTTCCGCTACGGCGCTGTCATGGGTGCAGAAGATCACGGGAGGCGTGGGACTGGTTGTCGCTGTTGCAGCACTGATTCTAATCGTGGTGCTATGCGTGTCGTTTAGCAGGCACTAA
		</sequence>
		<sequence>
			<taxon idref="OM128436|Brazil|RJ|2018-06-05"/>
			ATGGATCCTGTGTACGTGGACATAGACGCTGACAGCGCCTTTTTGAAGGCCCTGCAACGTGCGTACCCCATGTTTGAGGTGGAACCCAGGCAGGTCACACCGAATGACCATGCTAATGCTAGAGCGTTCTCGCATCTAGCTATAAAACTAATAGAGCAGGAAATTGATCCCGACTCAACCATCCTGGACATCGGCAGTGCACCAGCAAGGAGGATGATGTCGGACAGGAAGTACCACTGCGTCTGCCCGATGCGCAGCGCAGAAGATCCCGAGAGACTCGCCAATTATGCGAGAAAGCTAGCATCTGCTGCAGGAAAAGTCCTGGACAGAAACATCTCTGGAAAGATCGGGGACTTACAAGCAGTAATGGCCGTGCCAGACACGGAGACGCCAACATTCTGCTTGCACACAGATGTCTCATGTAGACAGAGAGCAGACGTCGCGATATACCAAGACGTCTATGCTGTACACGCACCCACGTCGCTATACCACCAGGCGATTAAAGGGGTCCGAGTGGCGTACTGGGTAGGGTTCGACACAACCCCGTTCATGTACAATGCCATGGCGGGTGCCTACCCCTCATATTCGACAAACTGGGCAGACGAGCAGGTACTGAAGGCTAAGAACATAGGATTATGTTCAACAGACCTGACGGAAGGTAGACGAGGTAAATTGTCTATTATGAGAGGGAAGAAGCTAAAACCGTGTGACCGTGTGCTGTTCTCAGTAGGGTCAACGCTCTACCCGGAAAGCCGCAAGCTACTTAAGAGCTGGCACTTACCATCGGTGTTCCATCTAAAGGGCAAACTCAGCTTCACATGCCGCTGTGATACAGTGGTTTCGTGCGAGGGCTACGTCGTTAAGAGAATAACGATGAGCCCAGGCCTTTATGGAAAAACCACAGGGTATGCGGTAACCCACCACGCAGACGGATTCTTGATGTGCAAGACTACCGACACGGTTGACGGCGAAAGAGTGTCATTCTCGGTGTGCACATACGTGCCGGCGACCATTTGTGATCAAATGACCGGCATCCTTGCTACAGAAGTCACGCCGGAGGATGCACAGAAGCTGTTGGTGGGGCTGAACCAGAGAATAGTGGTTAACGGCAGAACGCAACGGAATACGAACACCATGAAAAACTATCTGCTTCCCGTGGTCGCCCAAGCCTTCAGTAAGTGGGCAAAGGAGTGCCGGAAAGACATGGAAGATGAAAAACTCCTGGGGGTCAGAGAAAGAACACTGACCTGCTGCTGTCTATGGGCATTCAAGAAGCAGAAAACACACACGGTCTACAAGAGGCCTGATACCCAGTCAATTCAGAAGGTTCAGGCCGAGTTTGACAGCTTTGTGGTACCGAGCCTGTGGTCGTCCGGGTTGTCAATCCCCTTGAGGACTAGAATCAAATGGTTGTTAAGCAAGGTGCCAAAAACCGACCTGATCCCATATAGCGGGGACGCCCAAGAAGCCCGGGACGCAGAAAAAGAAGCAGAGGAAGAACGAGAAGCAGAACTGACTCGTGGAGCCCTACCACCTCTACAGGCAGCACAGGAAGATGTTCAGGTCGAAATCGACGTGGAACAGCTTGAGGACAGAGCGGGTGCAGGAATAATAGAGACTCCTAGAGGAGCTATCAAAGTTACTGCCCAACCAACAGACCACGTCGTGGGAGAGTACCTGGTACTTTCCCCGCAGACCGTACTACGGAGCCAGAAGCTCAGCCTAATTCACGCTTTGGCGGAGCAAGTGAAGACGTGCACGCACAGCGGACGAGCAGGGAGGTATGCGGTCGAAGCGTACGACGGCCGAGTCCTAGTGCCCTCAGGCTATGCAATCTCGCCTGAAGACTTCCAGAGTCTAAGCGAAAGCGCAACGATGGTGTATAACGAAAGAGAGTTCGTAAACAGAAAGCTACACCACATTGCGATGCACGGACCAGCCCTGAACACCGACGAAGAGTCGTATGAGCTGGTGAGGGCAGAGAGGACAGAACACGAGTACGTCTACGATGTGGACCAGAGAAGATGCTGTAAGAAGGAAGAAGCTGCAGGACTGGTACTGGTGGGCGACTTGACTAATCCGCCCTACCACGAATTCGCATATGAAGGGCTAAAAATCCGCCCTGCCTGCCCATACAAAATTGCAGTCATAGGAGTCTTCGGAGTACCAGGATCCGGCAAGTCAGCTATTATCAAGAACCTAGTTACCAGGCAAGACCTGGTGACTAGCGGAAAGAAAGAAAACTGCCAAGAAATCACCACCGACGTGATGAGACAGAGAGGTCTAGAGATATCTGCACGTACGGTTGACTCGCTGCTCTTGAATGGATGCAACAGGCCAGTCGACGTGTTGTACGTAGACGAGGCGTTTGCGTGCCACTCTGGAACGTTACTTGCTTTGATCGCCTTGGTTAGACCAAGGCAGAAAGTTGTACTCTGTGGTGACCCGAAGCAGTGCGGCTTCTTCAATATGATGCAGATGAAAGTCAACTATAATCACAACATCTGCACCCAAGTGTACCACAAAAGTATCTCCAGGCGGTGTACACTGCCTGTGACCGCCATTGTGTCATCGTTACATTACGAAGGCAAAATGCGCACTACGAATGAGTACAACAAGCCGATTGTAGTGGACACTACAGGCTCAACAAAACCTGACGCTGGAGATCTCGTGTTAACGTGCTTCAGAGGGTGGGTTAAACAACTGCAAATTGACTATCGTGGATACGAGGTCATGACAGCAGCCGCATCCCAAGGGTTAACCAGAAAAGGAGTTTATGCAGTTAGGCAAAAAGTTAATGAAAACCCGCTCTATGCATCAACGTCAGAGCACGTCAACGTACTCCTAACACGTACGGAAGGTAAACTGGTATGGAAGACACTTTCCGGTGACCCGTGGATAAAGACGCTGCAGAACCCACCGAAAGGAAACTTCAAAGCAACTATCAAGGAGTGGGAGGTGGAGCATGCATCAATAATGGCGGGCATCTGCAGTCACCAAATGACCTTTGATACATTCCAAAACAAAGCCAATGTTTGTTGGGCTAAGAGCTTGGTCCCTATCCTCGAAACAGCGGGGATAAAACTAAATGATAGGCAGTGGTCCCAGATAATTCAAGCCTTCAAAGAAGATAAAGCATACTCACCTGAAGTAGCCCTGAATGAAATATGCACGCGCATGTATGGGGTGGATTTAGACAGTGGGCTATTTTCTAAACCATTGGTGTCTGTGTATTACTCGGATAACCACTGGGATAATAGGCCTGGAGGGAAGATGTTCGGATTCAACCCCGAGGCAGCATCCATTCTAGAAAGAAAGTATCCATTCACAAAAGGGAAGTGGAACATCAACAAGCAGATCTGTGTGACCACCAGGAGGATAGAAGACTTTAACCCTACCACCAATATTATACCGGCCAATAGGAGACTACCACACTCATTAGTGGCCGAACACCGCCCAGTAAAAGGGGAAAGAATGGAATGGCTGGTTAATAAGATAAACGGCCACCACGTGCTCCTGGTCAGTGGCTATAATCTTGTACTGCCTACTAAGAGAGTCACTTGGGTAGCGCCACTAGGTGTCCGCGGAGCGGACTACACATACAACCTAGAGTTGGGTCTGCCAGCAACGCTTGGCAGGTATGACCTAGTGGTCATAAACATCCACACACCTTTTCGCATACACCATTACCAACAGTGCGTAGACCACGCAATGAAACTGCAAATGCTCGGGGGTGACTCATTGAGACTGCTCAAACCGGGTGGCTCTCTATTGATCAGAGCATACGGTTACGCAGATAGAACCAGTGAACGAGTCATCTGCGTGTTGGGACGCAAGTTCAGATCGTCTAGAGCGTTGAAACCACCATGTGTCACCAGCAACACTGAGATGTTTTTCCTATTCAGCAACTTTGACAATGGCAGAAGGAATTTCACAACTCATGTCATGAATAATCAACTGAATGCAGCCTTTGTAGGACAGGCCACCCGAGCAGGATGTGCACCGTCGTACCGGGTAAAACGCATGGACATCGCGAAGAACGATGAAGAGTGCGTAGTTAACGCCGCTAACCCTCGCGGGTTACCGGGTGACGGTGTTTGCAAGGCAGTATACAAAAAATGGCCGGAGTCCTTTAAGAATAGTGCAACACCAGTGGGAACCGCAAAAACAGTCATGTGCGGTACGTATCCAGTAATCCACGCCGTTGGACCGAATTTCTCTAATTATTTGGAATCTGAAGGGGACCGGGAATTGGCAGCTGCCTATCGAGAAGTCGCAAAGGAAGTAACTAGACTGGGAGTAAATAGTGTAGCTATACCTCTCCTCTCCACAGGTGTATACTCAGGAGGGAAAGATAGGCTGACCCAGTCACTGAACCACCTCTTCACAGCCATGGACTCGACGGACGCAGACGTGGTCATCTACTGTCGCGACAAAGAATGGGAGAAGAAAATATCCGAGGCCATACAGATGCGGACTCAAGTGGAGTTGCTGGATGAGCACATCTCCATAGACTGCGATATTGTTCGCGTGCACCCTGACAGCAGCTTGGCAGGCAGAAAAGGATACAGCACCACGGAAGGCGCACTGTACTCATATCTAGAAGGGACTCGTTTTCACCAGACGGCAGTGGACATGGCAGAGATATATACTATGTGGCCAAAGCAAACAGAGGCCAACGAGCAAGTCTGCCTATATGCCCTGGGGGAAAGTATTGAATCGATCAGGCAGAAATGCCCGGTGGATGATGCAGATGCATCGTCTCCTCCAAAAACTGTCCCGTGCCTTTGCCGTTACGCCATGACTCCGGAACGCGTCACCAGACTTCGCATGAACCACGTCACAAGTATAATTGTGTGTTCCTCGTTTCCCCTTCCAAAGTACAAAATAGAAGGAGTGCAAAAAGTCAAATGCTCTAAGGTAATGCTATTTGACCACAACGTGCCATCACGCGTAAGTCCAAGGGAATATAGATCTTCCCCGGAGGCTGCACAGGAAGCGAGTACAACCACGTCACTGACGCATAGCCAATTCGACCTAAGCGTTGACGGCGAGATACTACCCGTCCCGTCAGATCTGGATGCTGACGCCCCAGCCCTAGAACCAGCTCTAGACGACAGGGCGACACACACGTTGCCATCCACAACCGGAAACCTTGCGGCCGTGTCTGACTGGGTAATGAGCACCGTACCTGTCGCGCCGCCCAGAAGAAGGCGAGGGAGAAACCTGACTGTGACATGCGACGAGAGAGAAGGGAACATAACACCCATGGCTAGCGTCCGATTCTTTAGGGCAGAGCTGCGTCCGGTCGTACAAGAAACAGCGGAGACGCGTGACACAGCAATGTCTCTTCAGGCACCGCCGAGTACCGCCACGGAACTGAATCATCCGCCGATCTCCTTCGGAGCACCAAGCGAGACGTTCCCCATTACATTTGGGGACTTCAACGAAGGAGAAATCGAAAGCTTGTCTTCTGAGCTGCTAACTTTCGGAGACTTCCTACCCGGAGAAGTGGATGACTTGACAGATAGCGACTGGTCCACGTGCTCAGACACGGACGACGAGTTATGACTAGACAGGGCAGGTGGGTATATATTCTCGTCGGACACCGGTCCAGGTCATTTACAACAGAAGTCAGTACGCCAGTCAGTGCTGCCGGTGAACACCCTGGAGGAAGTCCACGAGGAGAAGTGTTACCCACCTAAGTTGGATGAAGTAAAGGAGCAACTATTACTTAAGAAACTCCAGGAGAGTGCATCCATGGCCAACAGAAGCAGGTACCAGTCGCGCAAAGTAGAAAACATGAAAGCAACAATCATCCAGAGACTAAAGAGAGGCTGTAGACTATACTTAATGTCAGAGACCTCAAAAGTCCCTACTTACCGGACCACATATCCGGCGCCTGTGTACTCGCCTCCGGTCAACGTCCGACTGTCCAACCCCGAGTCCGCAGTGGCAGCATGCAATGAGTTCCTAGCTAGAAACTATCCAACTGTCTCATCATACCAAATTACCGACGAGTATGATGCATATTTAGACATGGTGGACGGGTCGGAGAGTTGCCTGGATCGAGCGACATTCAATCCGTCAAAACTTAGGAGCTACCCGAAACAGCACGCTTACCATGCGCCCTCCATCAGAAGCGCTGTACCGTCCCCATTCCAGAACACACTACAGAATGTACTGGCAGCAGCCACGAAAAGAAACTGCAACGTCACACAGATGAGGGAATTACCCACTTTGGACTCAGCAGTATTCAACGTGGAGTGTTTTAAAAAATTCGCATGCAACCAAGAATACTGGGAAGAATTTGCTGCCAGCCCTATTAGGATAACAACTGAGAATTTAACAACCTATGTTACTAAACTAAAAGGGCCAAAAGCAGCAGCGCTATTTGCAAAAACCCACAATCTGCTGCCACTGCAGGAAGTACCAATGGATAGGTTCACAGTAGATATGAAAAGGGACGTGAAGGTGACTCCTGGTACAAAGCACACAGAGGAAAGACCTAAGGTGCAGGTTATACAGGCGGCTGAACCCTTGGCGACAGCATATCTATGTGGGATTCACAGAGAGCTGGTTAGGAGGCTGAACGCCGTCCTCCTACCCAATGTACATACACTATTTGATATGTCTGCCGAGGATTTCGATGCCATCGTAGCCGCACACTTTAAGCCAGGAGACACTGTTTTAGAAACGGACATAGCCTCCTTTGACAAGAGCCAAGATGATTCACTTGCGCTTACTGCCTTGATGTTGTTAGAAGATTTAGGGGTGGATCACTCCCTGTTGGACTTGATAGAGGCCGCTTTTGGAGAGATTTCCAGCTGTCATCTACCGACAGGTACGCGCTTCAAGTTCGGCGCCATGATGAAATCTGGTATGTTCCTAACTCTGTTCGTCAACACATTGCTAAACATCACCATCGCTAGCCGCGTGCTGGAAGATCGTCTGACAAAATCCGCGTGCGCGGCCTTCATCGGCGACGACAACATAATACATGGAGTCGTCTCCGATGAATTGATGGCAGACAGATGCGCCACTTGGATGAACATGGAAGTGAAGATCATAGATGCAGTTGTATCCTTGAAAGCCCCTTACTTTTGTGGAGGGTTTATACTGCACGATACTGTGACGGGAACAGCCTGCAGAGTGGCAGACCCGCTAAAAAGGCTATTCAAACTGGGCAAACCGCTAGCGGCAGGTGACGAACAAGATGAAGATAGAAGACGAGCGCTGGCTGACGAAGTGATCAGATGGCAACGAACAGGGCTAATTGATGAGTTGGAGAAAGCGGTATACTCTAGGTATGAAGTGCAGGGTATATCAGTTGTGGTAATGTCCATGGCCACCTTTGCAAGCTCCAGATCTAACTTCGAGAAGCTCAGAGGACCCGTCATAACTTTGTACGGCGGTCCTAAATAGATGGAGTACATCCCAACCCAAACTTTTTACAATAGGAGGTACCAGCCTCGACCCTGGACTCCGCGCCCCACTATCCAAGTAATCAGGCCCAGACCGCGCCCTCAGAGGCAAGCCGGGCAACTTGCCCAGCTGATCTCAGCAGTTAATAAACTGACAATGCGCGCGGTACCCCAACAGAAGCCACGCAGGAATCGGAAGAATAAGAAGCAAAAGCAAAAGCGACAGGCGCCACAAAACAACACAAATCAAAAGAAGCAGCCGCCTAAAAAGAAACCAGCTCAAAAGAAAAAGAAGCCGGGCCGCAGAGAGAGGATGTGCATGAAAATCGAAAATGATTGTATTTTTGAAGTCAAGTATGAAGGTAAGGTAACAGGTTACGCGTGCTTGGTGGGGGACAAAGTAATGAAACCAGCACACGTAAAGGGGACCATCGATAACGCGGACCTGGCCAAACTGGCCTTTAAGCGGTCATCTAAGTATGACCTTGAATGCGCGCAGATACCCGTGCACATGAAGTCCGACGCTTCGAAGTTCACCCATGAGAAACCAGAGGGGTACTACAACTGGCACCACGGAGCGGTACAGTACTCAGGAGGCCGGTTCACCATCCCCACAGGTGCTGGCAAACCAGGGGACAGCGGCAGACCGATCTTCGACAACAAGGGACGCGTGGTGGCCATAGTCTTAGGAGGAGCTAATGAAGGAGCCCGTACAGCCCTCTCGGTGGTGACCTGGAATAAAGACATTGTCACTAAAATCACCCCCGAGGGGGCCGAAGAGTGGAGTCTTGCCATCCCAGTCATGTGCCTGCTGGCAAATACCACGTTCCCCTGCTCCCAGCCCCCTTGCACTCCCTGCTGCTATGAAAGGGAACCAGAGGAAACCCTACGCATGCTTGAGGACAACGTCATGAGACCTGGGTACTATCAGCTGCTACAAGCATCCTTAACATGTTCTCCCCACCGTCAGCGACGCAGTACCAAGGACAACTTCAATGTCTATAAAGCCACAAGACCGTACTTAGCTCACTGTCCCGACTGTGGAGAAGGGCACTCGTGCCATAGTCCCGTAGCATTAGAACGCATCAGAAATGAAGCGACAGACGGGACGCTGAAAATCCAGGTCTCCTTGCAAATCGGAATAAAGACGGATGATAGCCACGATTGGACCAAGCTGCGTTACATGGACAACCACACGCCAGCGGACGCAGAGAGGGCGGGGCTATTTGTAAGAACATCAGCACCGTGCACGATTACTGGAACAATGGGACACTTCATCCTGACCCGATGTCCGAAAGGGGAAACACTGACGGTGGGATTCACTGACAGTAGGAAGATCAGTCACTCATGTACGCACCCATTTCACCACGACCCTCCTGTGATAGGCCGGGAGAAATTCCATTCCCGACCGCAGCACGGTAAAGAGCTGCCTTGCAGCACGTACGTGCAGAGCACCGCCGCAACTACCGAGGAGATAGAGGTACACATGCCCCCAGACACCCCTGATCGCACACTGATGTCACAACAGTCCGGCAACGTAAAGATCACAGTTAATGGCCAGACGGTGCGGTACAAGTGTAATTGCGGTGGCTCAAATGAAGGACTAATAACTACAGACAAAGTGATTAATAACTGCAAAGTTGATCAATGTCATGCCGCGGTCACCAATCACAAAAAGTGGCAGTACAACTCCCCTCTGGTCCCGCGTAATGCTGAACTTGGGGACCGAAAAGGAAAAATCCACATCCCGTTTCCGCTGGCAAATGTAACATGCAGGGTGCCTAAAGCAAGGAACCCCACCGTGACGTACGGGAAAAACCAAGTCATCATGCTACTGTATCCCGACCACCCAACACTCCTGTCCTACCGGAACATGGGAGAAGAACCAAACTACCAAGAAGAGTGGGTGACGCATAAGAAGGAAGTCGTGCTAACCGTGCCGACTGAAGGGCTCGAGGTCACGTGGGGTAACAACGAGCCGTATAAGTATTGGCCGCAGTTATCTACAAACGGTACAGCCCATGGCCACCCGCATGAGATAATTCTGTATTATTATGAGCTGTACCCTACTATGACTGTAGTAGTTGTGTCAGTGGCCTCGTTCGTACTCCTGTCGATGGTGGGTGTGGCAGTGGGGATGTGCATGTGTGCACGACGCAGATGCATCACACCGTACGAACTGACACCAGGAGCTACCGTCCCTTTCCTGCTTAGCCTAATATGCTGCATCAGAACAGCTAAAGCGGCCACATACCAAGAGGCTGCGGTATACCTGTGGAATGAACAGCAACCTTTGTTTTGGCTACAAGCCCTTATTCCGCTGGCAGCCCTGATTGTCCTATGCAACTGTCTGAGACTCTTACCATGCTGCTGTAAAACGTTGGCTTTTTTAGCCGTAATGAGCGTCGGTGCCCACACTGTGAGCGCGTACGAACACGTAACAGTGATCCCGAACACGGTGGGAGTACCGTATAAGACTCTAGTCAATAGACCGGGCTACAGTCCCATGGTATTGGAGATGGAACTACTGTCAGTCACTTTGGAGCCAACGCTATCGCTTGATTACATCACGTGCGAGTACAAAACCGTTATCCCGTCTCCGTACGTGAAATGCTGCGGTACAGCAGAGTGCAAGGACAAAAACCTACCTGACTACAGCTGTAAGGTCTTCACCGGCGTCTACCCATTTATGTGGGGCGGAGCCTACTGCTTCTGCGACGCTGAAAACACGCAATTGAGCGAAGCACACGTGGAGAAGTCCGAATCATGCAAAACAGAATTTGCATCAGCATACAGGGCTCATACCGCATCCGCATCAGCTAAGCTCCGCGTCCTTTACCAAGGAAATAACATCACTGTAACTGCCTATGCTAACGGCGACCATGCCGTCACAGTTAAGGACGCCAAATTCATTGTGGGGCCAATGTCTTCAGCCTGGACACCTTTCGACAACAAAATTGTGGTGTACAAAGGTGACGTCTATAACATGGACTACCCGCCCTTTGGCGCAGGAAGACCAGGACAATTTGGCGATATCCAAAGTCGCACACCTGAGAGTACAGACGTCTATGCTAATACACAACTGGTACTGCAGAGACCGGCTGCGGGTACGGTACATGTGCCATACTCTCAGGCACCATCTGGCTTTAAGTATTGGCTAAAAGAACGAGGGGCGTCGCTGCAGCACACAGCACCATTTGGCTGCCAAATAGCAACAAACCCGGTAAGAGCGATGAATTGCGCCGTAGGGAACATGCCCATCTCCATCGACATACCGGATGCGGCCTTCATTAGGGTCGTCGACGCGCCCTCTTTAACGGACATGTCGTGCGAGGTACCAACCTGCACCCATTCCTCAGATTTCGGGGGCGTCGCCATTATTAAATATGCAGCCAGCAAGAAAGGCAAGTGTGCGGTGCATTCGATGACCAACGCCGTCACAATTCGGGAAGCTGAGATAGAAGTTGAAGGGAATTCTCAGCTGCAAATCTCTTTCTCGACGGCCTTGGCCAGCGCCGAATTCCGCGTACAAGTCTGTTCTACACAAGTACACTGTGTAGCCGAGTGCCACCCTCCGAAGGACCACATAGTCAATTACCCGGCGTCACATACCACCCTCGGGGTCCAGGACATTTCCGCTACGGCGCTGTCATGGGTGCAGAAGATCACGGGAGGCGTGGGACTGGTTGTCGCTGTTGCAGCACTGATTCTAATCGTGGTGCTATGCGTGTCGTTTAGCAGGCACTAA
		</sequence>
		<sequence>
			<taxon idref="OM128435|Brazil|RJ|2018-03-19"/>
			---------------------------------------------------------------------------------------------------------------------------------------------------------------------------------------CTGGACATCGGCAGTGCACCAGCAAGGAGGATGATGTCGGACAAGAAGTACCACTGCGTCTGCCCGATGCGCAGCGCAGAAGATCCCGAGAGACTCGCCAATTATGCGCGAAAGCTAGCATCTGCTGCAGGAAAAGTCCTGGACAGAAACATCTCTGGAAAGATCGGGGACTTACAAGCAGTAATGGCCGTGCCAGACACGGAGACGCCAACATTCTGCTTGCACACAGATGTCTCATGTAGACAGAGAGCAGACGTCGCGATATACCAAGACGTCTATGCTGTACACGCACCCACGTCGCTATACCACCAGGCGATTAAAGGGGTCCGAGTGGCGTACTGGGTAGGGTTCGACACAACCCCGTTCATGTACAATGCCATGGCGGGTGCCTACCCCTCATACTCGACAAACTGGGCAGACGAGCAGGTACTGAAGGCTAAGAACATAGGATTATGTTCAACAGACCTGACGGAAGGTAGACGAGGTAAATTGTCTATTATGAGAGGGAAGAAGCTAAAACCGTGTGACCGTGTGCTGTTCTCAGTAGGGTCAACGCTCTACCCGGAAAGCCGCAAGCTACTTAAGAGCTGGCACTTACCATCGGTGTTCCATCTAAAGGGCAAACTCAGCTTCACATGCCGCTGTGATACAGTGGTTTCGTGCGAGGGCTACGTCGTTAAGAGAATAACGATGAGCCCAGGCCTTTATGGAAAAACCACAGGGTATGCGGTAACCCACCACGCAGACGGATTCTTGATGTGCAAGACTACCGACACGGTTGACGGCGAAAGAGTGTCATTCTCGGTGTGCACATACGTGCCGGCGACCATTTGTGATCAAATGACCGGCATCCTTGCTACAGAAGTCACGCCGGAGGATGCACAGAAGCTGTTGGTGGGGCTGAACCAGAGAATAGTGGTTAACGGCAGAACGCAACGGAATACGAACACCATGAAAAACTATCTGCTTCCCGTGGTCGCCCAAGCCTTCAGTAAGTGGGCAAAGGAGTGCCGGAAAGACATGGAAGATGAAAAACTCCTGGGGGTCAGAGAAAGAACACTGACCTGCTGCTGTCTATGGGCATTCAAGAAGCAGAAAACACACACGGTCTACAAGAGGCCTGATACCCAGTCAATTCAGAAGGTTCAGGCCGAGTTTGACAGCTTTGTGGTACCGAGCCTGTGGTCGTCCGGGTTGTCAATCCCCTTGAGGACTAGAATCAAATGGTTGTTAAGCAAGGTGCCAAAAACCGACCTGATCCCATATAGCGGGGACGCCCAAGAAGCCCGGGACGCAGAAAAAGAAGCANNNNNNNNNNNNNNNNNNNNNNNNNNNNNNNNNNNNNNNNNNNNNNNNNNNNNNNNNNNNGAAGATGTTCAGGTCGAAATCGANNNNNNNNNNNNNNNNNNNNNNNNNNNNNNNNNNNNNNNNNNNNNNNNNNNNNNNNNNNNNNNNNNNNNNNNNNNNNNNNNNNNNNNNNNNNNNNNNNNNNNNNNNNNNNNNNNNNNNNNNNNNNNNNNNNNNNNNNNNNNNNNNNNNNNNNNNNNNNNNNNNNNNNNNNNNNNNNNNNNNNNNNNNNNNNNNNNNNNNNNNNNNNNNNNNNNNNNNNNNNNNNNNNNNNNNNNNNNNNNNNNNNNNNNNNNNNNNNNNNNNNNNNNNNNNNNNNNNNNNNNNNNNNNNNNNNNNNNNNNNNNNNNNNNNNNNNNNNNNNNNNNNNNNNNNNNNNNNNNNNNNNNNNNNNNNNNNNNNNNNNNNNNNNNNNNNNNNNNNNNNNNNNNNNNNNNNNNNNNNNNNNNNNNNNNNNNNNNNNNNNNNNNNNNNNNNNNNNNNNNNNNNNNNNNNNNNNNNNNNNNNNNNNNNNNNNNNNNNNNNNNNNNNNNNNNNNNNNNNNNNNNNNNNNNNNNNNNNNNNNNNNNNNNNNNNNNNNNNNNNNNNNNNNNNNNNNNNNNNNNNNNNNNNNNNNNNNNNNNNNNNNNNNNNNNNNNNNNNNNNNNNNNNNNNNNNNNNNNNNNNNNNNNNNNNNNNNNNNNNNNNNNNNNNNNNNNNNNNNNNNNNNNNNNNNNNNNNNNNNNNNNNNNNNNNNNNNNNNNNNNNNNNNNNNNNNNNNNNNNNNNNNNNNNNNNNNNNNNNNNNNNNNNNNNNNNNNNNNNNNNNNNNNNNNNNNNNNNNNNNNNNNNNNNNNNNNNNNNNNNNNNNNNNNNNNNNNNNNNNNNNNNNNNNNNNNNNNNNNNNNNNNNNNNNNNNNNNNNNNNNNNNNNNNNNNNNNNNNNNNNNNNNNNNNNNNNNNNNNNNNNNNNNNNNNNNNNNNNNNNNNNNNNNNNNNNNNNNNNNNNNNNNNNNNNNNNNNNNNNNNNNNNNNNNNNNNNNNNNNNNNNNNNNNNNNNNNNNNNNNNNNNNNNNNNNNNNNNNNNNNNNNNNNNNNNNNNNNNNNNNNNNNNNNNNNNNNNNNNNNNNNNNNNNNNNNNNNNNNNNNNNNNNNNNNNNNNNNNNNNNNNNNNNNNNNNNNNNNNNGTTAAACAACTGCAAATTGACTATCGTGGATACGAGGTCATGACAGCAGCCGCATCCCAAGGGTTAACCAGAAAAGGAGTTTATGCAGTTAGGCAAAAAGTTAATGAAAACCCGCTCTATGCATCAACGTCAGAGCACGTCAACGTACTCCTAACACGTACGGAAGGTAAACTGGTATGGAAGACACTTTCCGGTGACCCGTGGATAAAGACGCTGCAGAACCCACCGAAAGGAAACTTCAAAGCAACTATCAAGGAGTGGGAGGTGGAGCATGCATCAATAATGGCGGGCATCTGCAGTCACCAAATGACCTTTGATACATTCCAAAACAAAGCCAATGTTTGTTGGGCTAAGAGCTTGGTCCCTATCCTCGAAACAGCGGGGATAAAACTAAATGATAGGCAGTGGTCCCAGATAATTCAAGCCTTCAAAGAAGATAAAGCATACTCACCTGAAGTAGCCCTGAATGAAATATGCACGCGCATGTATGGGGTGGATTTAGACAGTGGGCTATTTTCTAAACCATTGGTGTCTGTGTATTACTCGGATAACCACTGGGATAATAGGCCTGGAGGGAAGATGTTCGGATTCAACCCCGAGGCAGCATCCATTCTAGAAAGAAAGTATCCATTCACAAAAGGGAAGTGGAACATCAACAAGCAGATCTGTGTGACCACCAGGAGGATAGAAGACTTTAACCCTACCACCAATATTATACCGGCCAATAGGAGACTACCACACTCATTAGTGGCCGAACACCGCCCAGTAAAAGGGGAAAGAATGGAATGGCTGGTTAATAAGATAAACGGCCACCACGTGCTCCTGGTCAGTGGCTATAATCTTGTACTGCCTACTAAGAGAGTCACTTGGGTAGCGCCACTAGGTGTCCGCGGAGCGGACTACACATACAACCTAGAGTTGGGTCTGCCAGCAACGCTTGGCAGGTATGACCTAGTGGTCATAAACATCCACACACCTTTTCGCATACACCATTACCAACAGTGCGTAGACCACGCAATGAAACTGCAAATGCTCGGGGGTGACTCATTGAGACTGCTCAAACCGGGTGGCTCTCTATTGATCAGAGCATATGGTTACGCAGATAGAACCAGTGAACGAGTCATCTGCGTGTTGGGACGCAAGTTCAGATCGTCTAGAGCGTTGAAACCACCATGTGTCACCAGCAACACTGAGATGTTTTTTCTATTCAGCAACTTTGACAATGGCAGAAGGAATTTCACAACTCATGTCATGAATAATCAACTGAATGCAGCCTTTGTAGGACAGGCCACCCGAGCAGGATGTGCACCGTCGTACCGGGTAAAACGCANNNNNNNNNNNNNNNNNNNNNNNNNNNNNNNNNNNNNNNNNNNNNNNNNNNNNNNNNNNNNNNNNNNNNNNNNNNNNNNNNNNNNNNNNNNNNNNNNNNNNNNNNNNNNNNNNNNNNNNNNNNNNNNNNNNNNNNNNNNNNNNNNNNNNNNNNNNNNNNNNNNNNNNNNNNNNNNNNNNNNNNNNNNNNNNNNNNNNNNNNNNNNNNNNNNNNNNNNNNNNNNNNNNNNNNNNNNNNNNNNNNNNNNNNNNNNNAAGGAAGTAACTAGACTGGGAGTAAATAGTGTAGCTATACCTCTCCTCTCCACAGGTGTATACTCAGGAGGGAAAGATAGGCTGACCCAGTCACTGAACCACCTCTTCACAGCCATGGACTCGACGGATGCAGACGTGGTCATCTACTGTCGCGACAAAGAATGGGAGAAGAAAATATCCGAGGCCATACAGATGCGGACTCAAGTGGAGTTGCTGGATGAGCACATCTCCATAGACTGCGATATTGTTCGCGTGCACCCTGACAGCAGCTTGGCAGGCAGAAAAGGATACAGCACCACGGAAGGCGCACTGTACTCATATCTAGAAGGGACTCGTTTTCACCAGACGGCAGTGGACATGGCAGAGATATATACTATGTGGCCAAAGCAAACAGAGGCCAACGAGCAAGTCTGCCTATATGCCCTGGGGGAAAGTATTGAATCGATCAGGCAGAAATGCCCGGTGGATGATGCAGATGCATCGTCTCCTCCAAAAACTGTCCCGTGCCTTTGCCGTTACGCCATGACTCCGGAACGCGTCACCAGACTTCGCATGAACCACGTCACAAGTATAATTGTGTGTTCCTCGTTTCCCCTTCCAAAGTACAAAATAGAAGGAGTGCAAAAAGTCAAATGCTCTAAGGTAATGCTATTTGACCACAACGTGCCATCACGCGTAAGTCCAAGGGAATATAGATCTTCCCCGGAGGCTGCACAGGAAGCGAGCACAACCACATCACTGACGCATAGCCAATTCGACCTAAGCGTCGACGGCGAGATACTACCCGTCCCGTCAGATCTGGATGCTGACGCCCCAGCCCTAGAACCAGCTCTAGACGACAGGGCGACACACACGTTCGCATCCNNNNNNNNNAACCTTGCGGCCGTGTCAGACTGGGTAATGAGTCCCGTACCTGTCGCGCCGCCCAGAAGAAGGCGAGGGAGAAACCTGACTGTGACATGCGACGAGAGAGAAGGGAACATAACACCCATGGCTAGCGTCCGATTCTTTAGGGCAGAGCTGCGTCCGGTCGTACAAGAAACAGCGGAGACGCGTGACACAGCAATGTCTCTTCAGGCACCGCCGAGTACCGCCACGGAACTGAATCATCCGCCGATCTCCTTCGGAGCACCAAGCGAGACGTTCCCCATTACATTTGGGGACTTCAACGAAGGAGAAATCGAAAGCTTGTCTTCTGAGCTGCTAACTTTCGGAGACTTCCTACCCGGAGAAGTGGATGACTTGACAGATAGCGACTGGTCCACGTGCTCAGACACGGACGACGAGTTATGACTAGACAGGGCAGGTGGGTATATATTCTCGTCGGACACCGGTCCAGGTCATTTACAACAGAAGTCAGTACGCCAGTCAGTGCTGCCGGTGAACACCCTGGAGGAAGTCCACGAGGAGAAGTGTTACCCACCTAAGTTGGATGAAGTAAAGGAGCAACTATTACTTAAGAAACTCCAGGAGAGTGCATCCATGGCCAACAGAAGCAGGTACCAGTCGCGCAAAGTAGAAAACATGAAAGCAACAATCATCCAGAGACTAAAGAGAGGCTGTAGACTATACTTAATGTCAGAGACCTCAAAAGTCCCTACTTACCGGACCACATATCCGGCGCCTGTGTACTCGCCTCCGGTCAACGTCCGACTGTCCAACCCCGAGTCCGCAGTGGCAGCATGCAATGAGTTCCTAGCTAGAAACTATCCAACTGTCTCATCATACCAAATTACCGACGAGTATGATGCATATTTAGACATGGTGGACGGGTCGGAGAGTTGCCTGGATCGAGCGACATTCAATCCGTCAAAACTTAGGAGCTACCCGAAACAGCACGCTTACCATGCGCCCTCCATCAGAAGCGCTGTACCGTCCCCATTCCAGAACACACTACAGAATGTACTGGCAGCAGCCACGAAAAGAAACTGCAACGTCACACAGATGAGGGAATTACCCACTTTGGACTCAGCAGTATTCAACGTGGAGTGTTTTAAAAAATTCGCATGCAACCAAGAATACTGGGAAGAATTTGCTGCCAGCCCTATTAGGATAACAACTGAGAATTTAACAACCTATGTTACTAAACTAAAAGGGCCAAAAGCAGCAGCGCTATTTGCAAAAACCCACAATCTGCTGCCACTGCAGGAAGTACCAATGGATAGGTTCACAGTAGATATGAAAAGGGACGTGAAGGTGACTCCTGGTACAAAGCACACAGAGGAAAGACCTAAGGTGCAGGTTATACAGGCGGCTGAACCCTTGGCGACAGCATACCTATGTGGGATTCACAGAGAGCTGGTTAGGAGGCTGAACGCCGTCCTCCTACCCAATGTACATACACTATTTGATATGTCTGCCGAGGATTTCGATGCCATCATAGCCGCACACTTTAAGCCAGGAGACACTGTTTTAGAAACGGACATAGCCTCCTTTGACAAGAGCCAAGATGATTCACTTGCGCTTACTGCCTTGATGTTGTTAGAAGATTTAGGGGTGGATCACTCCCTGTTGGACTTGATAGAGGCCGCTTTTGGAGAGATTTCCAGCTGTCATCTACCGACAGGTACGCGCTTCAAGTTCGGCGCCATGATGAAATCTGGTATGTTCCTAACTCTGTTCGTCAACACATTGCTAAACATCACCATCGCTAGCCGCGTGCTGGAAGATCGTCTGACAAAATCCGCGTGCGCGGCCTTCATCGGCGACGACAACATAATACATGGAGTCGTCTCCGATGAATTGATGGCAGACAGATGCGCCACTTGGATGAACATGGAAGTGAAGATCATAGATGCAGTTGTATCCTTGAAAGCCCCTTACTTTTGTGGAGGGTTTATACTGCACGATACTGTGACGGGAACAGCCTGCAGAGTGGCAGACCCGCTAAAAAGGCTATTCAAACTGGGCAAACCGCTAGCGGCAGGTGACGAACAAGATGAAGATAGAAGACGAGCGCTGGCTGACGAAGTGATCAGATGGCAACGAACAGGGCTAATTGATGAGTTGGAGAAAGCGGTATACTCTAGGTATGAAGTGCAGGGTATATCAGTTGTGGTAATGTCCATGGCCACCTTTGCAAGCTCCAGATCTAACTTCGAGAAGCTCAGAGGACCCGTCATAACTTTGTACGGCGGTCCTAAATAGATGGAGTACATCCCAACCCAAACTTTTTACAATAGGAGGTACCAGCCTCGACCCTGGACTCCGCGCCCCACTATCCAAGTAATCAGGCCCAGACCGCGCCCTCAGAGGCAAGCCGGGCAACTTGCCCAGCTGATCTCAGCAGTTAATAAACTGACAATGCGCGCGGTACCCCAACAGAAGCCACGCAGGAATCGGAAGAATAAGAAGCAAAAGCAAAAGCGACAGGCGCCACAAAACAACACAAATCAAAAGAAGCAGCCGCCTAGAAAGAAACCAGCTCAAAAGAAAAAGAAGCCGGGCCGCAGAGAGAGGATGTGCATGAAAATCGAAAATGATTGTATTTTTGAAGTCAAGTATGAAGGTAAGGTAACAGGTTACGCGTGCTTGGTGGGGGACAAAGTAATGAAACCAGCACACGTAAAGGGGACCATCGATAACGCGGACCTGGCCAAACTGGCCTTTAAGCGGTCATCTAAGTATGACCTTGAATGCGCGCAGATACCCGTGCACATGAAGTCCGACGCTTCGAAGTTCACCCATGAGAAACCAGAGGGGTACTACAACTGGCACCACGGAGCAGTACAGTACTCAGGAGGCCGGTTCACCATCCCCACAGGTGCTGGCAAACCAGGGGACAGCGGCAGACCGATCTTCGACAACAAGGGACGCGTGGTGGCCATAGTCTTAGGAGGAGCTAATGAAGGAGCCCGTACAGCCCTCTCGGTGGTGACCTGGAATAAAGACATTGTCACTAAAATCACCCCCGAGGGGGCCGAAGAGTGGAGTCTTGCCATCCCAGTCATGTGCCTGCTGGCAAATACCACGTTCCCCTGCTCCCAGCCCCCTTGCACTCCCTGCTGCTATGAAAGGGAACCAGAGGAAACCCTACGCATGCTTGAGGACAACGTCATGAGACCTGGGTACTATCAGCTGCTACAAGCATCCTTAACATGTTCTCCCCACCGTCAGCGACGCAGTACCAAGGACAACTTCAATGTCTATAAAGCCACAAGACCGTACTTAGCTCACTGTCCCGACTGTGGAGAAGGGCACTCGTGCCATAGTCCCGTAGCATTAGAACGCATCAGAAATGAAGCGACAGACGGGACGCTGAAAATCCAGGTCTCCTTGCAAATCGGAATAAAGACGGATGATAGCCACGATTGGACCAAGCTGCGTTACATGGACAACCACACGCCAGCGGACGCAGAGAGGGCGGGGCTATTTGTAAGAACATCAGCACCGTGCACGATTACTGGAACAATGGGACACTTCATCCTGACCCGATGTCCGAAAGGGGAAACTCTGACGGTGGGATTCACTGACAGTAGGAAGATCAGTCACTCATGTACGCACCCATTTCACCACGACCCTCCTGTGATAGGCCGGGAGAAATTCCATTCCCGACCGCAGCACGGTAAAGAGCTGCCTTGCAGCACGTACGTGCAGAGCACCGCCGCAACTACCGAGGAGATAGAGGTACACATGCCCCCAGACACCCCTGATCGCACACTGATGTCACAACAGTCCGGCAACGTAAAGATCACAGTTAATGGCCAGACGGTGCGGTACAAGTGTAATTGCGGTGGCTCAAATGAAGGACTAATAACTACAGACAAAGTGATTAATAACTGCAAAGTTGATCAATGTCATGCCGCGGTCACCAATCACAAAAAGTGGCAGTACAACTCCCCTCTGGTCCCGCGTAATGCTGAACTTGGGGACCGAAAAGGAAAAATCCACATCCCGTTTCCGCTGGCAAATGTAACATGCAGGGTGCCTAAAGCAAGGAACCCCACCGTGACGTACGGGAAAAACCAAGTCATCATGCTACTGTATCCCGACCACCCAACACTCCTGTCCTACCGGAACATGGGAGAAGAACCAAACTACCAAGAAGAGTGGGTGACGCATAAGAAGGAAGTCGTGCTAACCGTGCCGACTGAAGGGCTCGAGGTCACGTGGGGTAACAACGAGCCGTATAAGTATTGGCCGCAGTTATCTACAAACGGTACAGCCCATGGCCACCCGCATGAGATAATTCTGTATTATTATGAGCTGTACCCTACTATGACTGTAGTAGTTGTGTCAGTGGCCTCGTTCGTACTCCTGTCGATGGTGGGTGTGGCAGTGGGGATGTGCATGTGTGCACGACGCAGATGCATCACACCGTACGAACTGACACCAGGAGCTACCGTCCCTTTCCTGCTTAGCCTAATATGCTGCATCAGAACAGCTAAAGCGGCCACATACCAAGAGGCTGCGGTATACCTGTGGAATGAACAGCAACCTTTGTTTTGGCTACAAGCCCTTATTCCGCTGGCAGCCCTGATTGTCCTATGCAACTGTCTGAGACTCTTACCATGCTGCTGTAAAACGTTGGCTTTTTTAGCCGTAATGAGCGTCGGTGCCCACACTGTGAGCGCGTACGAACACGTAACAGTGATCCCGAACACGGTGGGAGTACCGTATAAGACTCTAGTCAATAGACCGGGCTACAGTCCCATGGTATTGGAGATGGAACTACTGTCAGTCACTTTGGAGCCAACGCTATCGCTTGATTACATCACGTGCGAGTACAAAACCGTTATCCCGTCTCCGTACGTGAAATGCTGCGGTACAGCAGAGTGCAAGGACAAAAACCTACCTGACTACAGCTGTAAGGTCTTCACCGGCGTCTACCCATTTATGTGGGGCGGAGCCTACTGCTTCTGCGACGCTGAAAACACGCAATTGAGCGAAGCACACGTGGAGAAGTCCGAATCATGCAAAACAGAATTTGCATCAGCATACAGGGCTCATACCGCATCCGCATCAGCTAAGCTCCGCGTCCTTTACCAAGGAAATAACATCACTGTAACTGCCTATGCTAACGGCGACCATGCCGTCACAGTTAAGGACGCCAAATTCATTGTGGGGCCAATGTCTTCAGCCTGGACACCTTTCGACAACAAAATTGTGGTGTACAAAGGTGACGTCTATAACATGGACTACCCGCCCTTTGGCGCAGGAAGACCAGGACAATTTGGCGATATCCAAAGTCGCACACCTGAGAGTACAGACGTCTATGCTAATACACAACTGGTACTGCAGAGACCGGCTGCGGGTACGGTACATGTGCCATACTCTCAGGCACCATCTGGCTTTAAGTATTGGCTAAAAGAACGAGGGGCGTCGCTGCAGCACACAGCACCATTTGGCTGCCAAATAGCAACAAACCCGGTAAGAGCGATGAATTGCGCCGTAGGGAACATGCCCATCTCCATCGACATACCGGATGCGGCCTTCATTAGGGTCGTCGACGCGCCCTCTTTAACGGACATGTCGTGCGAGGTACCAACCTGCACCCATTCCTCAGATTTCGGGGGCGTCGCCATTATTAAATATGCAGCCAGCAAGAAAGGCAAGTGTGCGGTGCATTCGATGACCAACGCCGTCACAATTCGGGAAGCTGAGATAGAAGTTGAAGGGAATTCTCAGCTGCAAATCTCTTTCTCGACGGCCTTGGCCAGCGCCGAATTCCGCGTACAAGTCTGTTCTACACAAGTACACTGTGTAGCCGAGTGCCACCCTCCGAAGGACCACATAGTCAATTACCCGGCGTCACATACCACCCTCGGGGTCCAGGACATTTCCGCTACGGCGCTGTCATGGGTGCAGAAGATCACGGGAGGCGTGGGACTGGTTGTCGCTGTTGCAGCACTGATTCTAATCGTGGTGCTATGCGTGTCGTTCAGCAGGCACTAA
		</sequence>
		<sequence>
			<taxon idref="OM128434|Brazil|RJ|2018-06-07"/>
			------------TACGTGGACATAGACGCTGACAGCGCCTTTTTGAAGGCCCTGCAACGTGCGTACCCCATGTTTGAGGTGGAACCCAGGCAGGTCACACCGAATGACCATGCTAATGCTAGAGCGTTCTCGCATCTAGCTATAAAACTAATAGAGCAGGAAATTGATCCCGACTCAACCATCCTGGACATCGGCAGTGCACCAGCAAGGAGGATGATGTCGGACAGGAAGTACCACTGCGTCTGCCCGATGCGCAGCGCAGAAGATCCCGAGAGACTCGCCAATTATGCGAGAAAGCTAGCATCTGCTGCAGGAAAAGTCCTGGACAGAAACATCTCTGGAAAGATCGGGGACTTACAAGCAGTAATGGCCGTGCCAGACACGGAGACGCCAACATTCTGCTTGCACACAGATGTCTCATGTAGACAGAGAGCAGACGTCGCGATATACCAAGACGTCTATGCTGTACACGCACCCACGTCGCTATACCACCAGGCGATTAAAGGGGTCCGAGTGGCGTACTGGGTAGGGTTCGACACAACCCCGTTCATGTACAATGCCATGGCGGGTGCCTACCCCTCATATTCGACAAACTGGGCAGACGAGCAGGTACTGAAGGCTAAGAACATAGGATTATGTTCAACAGACCTGACGGAAGGTAGACGAGGTAAATTGTCTATTATGAGAGGGAAGAAGCTAAAACCGTGTGACCGTGTGCTGTTCTCAGTAGGGTCAACGCTCTACCCGGAAAGCCGCAAGCTACTTAAGAGCTGGCACTTACCATCGGTGTTCCATCTAAAGGGCAAACTCAGCTTCACATGCCGCTGTGATACAGTGGTTTCGTGCGAGGGCTACGTCGTTAAGAGAATAACGATGAGCCCAGGCCTTTATGGAAAAACCACAGGGTATGCGGTAACCCACCACGCAGACGGATTCTTGATGTGCAAGACTACCGACACGGTTGACGGCGAAAGAGTGTCATTCTCGGTGTGCACATACGTGCCGGCGACCATTTGTGATCAAATGACCGGCATCCTTGCTACAGAAGTCACGCCGGAGGATGCACAGAAGCTGTTGGTGGGGCTGAACCAGAGAATAGTGGTTAACGGCAGAACGCAACGGAATACGAACACCATGAAAAACTATCTGCTTCCCGTGGTCGCCCAAGCCTTCAGTAAGTGGGCAAAGGAGTGCCGGAAAGACATGGAAGATGAAAAACTCCTGGGGGTCAGAGAAAGAACACTGACCTGCTGCTGTCTATGGGCATTCAAGAAGCAGAAAACACACACGGTCTACAAGAGGCCTGATACCCAGTCAATTCAGAAGGTTCAGGCCGAGTTTGACAGCTTTGTGGTACCGAGCCTGTGGTCGTCCGGGTTGTCAATCCCCTTGAGGACTAGAATCAAATGGTTGTTAAGCAAGGTGCCAAAAACCGACCTGATCCCATATAGCGGGGACGCCCAAGAAGCCCGGGACGCAGAAAAAGAAGCAGAGGAAGAACGAGAAGCAGAACTGACTCGTGAAGCCCTACCACCTCTACAGGCAGCACAGGAAGATGTTCAGGTCGAAATCGACGTGGAACAGCTTGAGGACAGAGCGGGTGCAGGAATAATAGAGACTCCTAGAGGAGCTATCAAAGTTACTGCCCAACCAACAGACCACGTCGTGGGAGAGTACCTGGTACTTTCCCCGCAGACCGTACTACGGAGCCAGAAGCTCAGCCTAATTCACGCTTTGGCGGAGCAAGTGAAGACGTGCACGCACAGCGGACGAGCAGGGAGGTATGCGGTCGAAGCGTACGACGGCCGAGTCCTAGTGCCCTCAGGCTATGCAATCTCGCCTGAAGACTTCCAGAGTCTAAGCGAAAGCGCAACGATGGTGTATAACGAAAGAGAGTTCGTAAACAGAAAGCTACACCACATTGCGATGCACGGACCAGCCCTGAACACCGACGAAGAGTCGTATGAGCTGGTGAGGGCAGAGAGGACAGAACACGAGTACGTCTACGATGTGGACCAGAGAAGATGCTGTAAGAAGGAAGAAGCTGCAGGACTGGTACTGGTGGGCGACTTGACTAATCCGCCCTACCACGAATTCGCATATGAAGGGCTAAAAATCCGCCCTGCCTGCCCATACAAAATTGCAGTCATAGGAGTCTTCGGAGTACCAGGATCCGGCAAGTCAGCTATTATCAAGAACCTAGTTACCAGGCAAGACCTGGTGACTAGCGGAAAGAAAGAAAACTGCCAAGAAATCACCACCGACGTGATGAGACAGAGAGGTCTAGAGATATCTGCACGTACGGTTGACTCGCTGCTCTTGAATGGATGCAACAGGCCAGTCGACGTGTTGTACGTAGACGAGGCGTTTGCGTGCCACTCTGGAACGTTACTTGCTTTGATCGCCTTGGTTAGACCAAGGCAGAAAGTTGTACTCTGTGGTGACCCGAAGCAGTGCGGCTTCTTCAATATGATGCAGATGAAAGTCAACTATAATCACAACATCTGCACCCAAGTGTACCACAAAAGTATCTCCAGGCGGTGTACACTGCCTGTGACCGCCATTGTGTCATCGTTACATTACGAAGGCAAAATGCGCACTACGAATGAGTACAACAAGCCGATTGTAGTGGACACTACAGGCTCAACAAAACCTGACGCTGGAGATCTCGTGTTAACGTGCTTCAGAGGGTGGGTTAAACAACTGCAAATTGACTATCGTGGATACGAGGTCATGACAGCAGCCGCATCCCAAGGGTTAACCAGAAAAGGAGTTTATGCAGTTAGGCAAAAAGTTAATGAAAACCCGCTCTATGCATCAACGTCAGAGCACGTCAACGTACTCCTAACACGTACGGAAGGTAAACTGGTATGGAAGACACTTTCCGGTGACCCGTGGATAAAGACGCTGCAGAACCCACCGAAAGGAAACTTCAAAGCAACTATCAAGGAGTGGGAGGTGGAGCATGCATCAATAATGGCGGGCATCTGCAGTCACCAAATGACCTTTGATACATTCCAAAACAAAGCCAATGTTTGTTGGGCTAAGAGCTTGGTCCCTATCCTCGAAACAGCGGGGATAAAACTAAATGATAGGCAGTGGTCCCAGATAATTCAAGCCTTCAAAGAAGATAAAGCATACTCACCTGAAGTAGCCCTGAATGAAATATGCACGCGCATGTATGGGGTGGATTTAGACAGTGGGCTATTTTCTAAACCATTGGTGTCTGTGTATTACTCGGATAACCACTGGGATAATAGGCCTGGAGGGAAGATGTTCGGATTCAACCCCGAGGCAGCATCCATTCTAGAAAGAAAGTATCCATTCACAAAAGGGAAGTGGAACATCAACAAGCAGATCTGTGTGACCACCAGGAGGATAGAAGACTTTAACCCTACCACCAATATTATACCGGCCAATAGGAGACTACCACACTCATTAGTGGCCGAACACCGCCCAGTAAAAGGGGAAAGAATGGAATGGCTGGTTAATAAGATAAACGGCCACCACGTGCTCCTGGTCAGTGGCTATAATCTTGTACTGCCTACTAAGAGAGTCACTTGGGTAGCGCCACTAGGTGTCCGCGGAGCGGACTACACATACAACCTAGAGTTGGGTCTGCCAGCAACGCTTGGCAGGTATGACCTAGTGGTCATAAACATCCACACACCTTTTCGCATACACCATTACCAACAGTGCGTAGACCACGCAATGAAACTGCAAATGCTCGGGGGTGACTCATTGAGACTGCTCAAACCGGGTGGCTCTCTATTGATCAGAGCATATGGTTACGCAGATAGAACCAGTGAACGAGTCATCTGCGTGTTGGGACGCAAGTTCAGATCGTCTAGAGCGTTGAAACCACCATGTGTCACCAGCAACACTGAGATGTTTTTCCTATTCAGCAACTTTGACAATGGCAGAAGGAATTTCACAACTCATGTCATGAATAATCAACTGAATGCAGCCTTTGTAGGACAGGCCACCCGAGCAGGATGTGCACCGTCGTACCGGGTAAAACGCATGGACATCGCGAAGAACGATGAAGAGTGCGTAGTTAACGCCGCTAACCCTCGCGGGTTACCGGGTGACGGTGTTTGCAAGGCAGTATACAAAAAATGGCCGGAGTCCTTTAAGAATAGTGCAACACCAGTGGGAACCGCAAAAACAGTCATGTGCGGTACGTATCCAGTAATCCACGCCGTTGGACCGAATTTCTCTAATTATTTGGAATCTGAAGGGGACCGGGAATTGGCAGCTGCCTATCGAGAAGTCGCAAAGGAAGTAACTAGACTGGGAGTAAATAGTGTAGCTATACCTCTCCTCTCCACAGGTGTATACTCAGGAGGGAAAGATAGGCTGACCCAGTCACTGAACCACCTCTTCACAGCCATGGACTCGACGGACGCAGACGTGGTCATCTACTGTCGCGACAAAGAATGGGAGAAGAAAATATCCGAGGCCATACAGATGCGGACTCAAGTGGAGTTGCTGGATGAGCACATCTCCATAGACTGCGATATTGTTCGCGTGCACCCTGACAGCAGCTTGGCAGGCAGAAAAGGATACAGCACCACGGAAGGCGCACTGTACTCATATCTAGAAGGGACTCGTTTTCACCAGACGGCAGTGGACATGGCAGAGATATATACTATGTGGCCAAAGCAAACAGAGGCCAACGAGCAAGTCTGCCTATATGCCCTGGGGGAAAGTATTGAATCGATCAGGCAGAAATGCCCGGTGGATGATGCAGATGCATCGTCTCCTCCAAAAACTGTCCCGTGCCTTTGCCGTTACGCCATGACTCCGGAACGCGTCACCAGACTTCGCATGAACCACGTCACAAGTATAATTGTGTGTTCCTCGTTTCCCCTTCCAAAGTACAAAATAGAAGGAGTGCAAAAAGTCAAATGCTCTAAGGTAATGCTATTTGACCACAACGTGCCATCACGCGTAAGTCCAAGGGAATATAGATCTTCCCCGGAGGCTGCACAGGAAGCGAGTACAACCACGTCACTGACGCATAGCCAATTCGACCTAAGCGTTGACGGCGAGATACTACCCGTCCCGTCAGATCTGGATGCTGACGCCCCAGCCCTAGAACCAGCTCTAGACGACAGGGCGACACACACGTTGCCATCCACAACCGGAAACCTTGCGGCCGTGTCTGACTGGGTAATGAGCACCGTACCTGTCGCGCCGCCCAGAAGAAGGCGAGGGAGAAACCTGACTGTGACATGCGACGAGAGAGAAGGGAACATAACACCCATGGCTAGCGTCCGATTCTTTAGGGCAGAGCTGCGTCCGGTCGTACAAGAAACAGCGGAGACGCGTGACACAGCAATGTCTCTTCAGGCACCGCCGAGTACCGCCACGGAACTGAATCATCCGCCGATCTCCTTCGGAGCACCAAGCGAGACGTTCCCCATTACATTTGGGGACTTCAACGAAGGAGAAATCGAAAGCTTGTCTTCTGAGCTGCTAACTTTCGGAGACTTCCTACCCGGAGAAGTGGATGACTTGACAGATAGCGACTGGTCCACGTGCTCAGACACGGACGACGAGTTATGACTAGACAGGGCAGGTGGGTATATATTCTCGTCGGACACCGGTCCAGGTCATTTACAACAGAAGTCAGTACGCCAGTCAGTGCTGCCGGTGAACACCCTGGAGGAAGTCCACGAGGAGAAGTGTTACCCACCTAAGTTGGATGAAGTAAAGGAGCAACTATTACTTAAGAAACTCCAGGAGAGTGCATCCATGGCCAACAGAAGCAGGTACCAGTCGCGCAAAGTAGAAAACATGAAAGCAACAATCATCCAGAGACTAAAGAGAGGCTGTAGACTATACTTAATGTCAGAGACCTCAAAAGTCCCTACTTACCGGACCACATATCCGGCGCCTGTGTACTCGCCTCCGGTCAACGTCCGACTGTCCAACCCCGAGTCCGCAGTGGCAGCATGCAATGAGTTCCTAGCTAGAAACTATCCAACTGTCTCATCATACCAAATTACCGACGAGTATGATGCATATTTAGACATGGTGGACGGGTCGGAGAGTTGCCTGGATCGAGCGACATTCAATCCGTCAAAACTTAGGAGCTACCCGAAACAGCACGCTTACCATGCGCCCTCCATCAGAAGCGCTGTACCGTCCCCATTCCAGAACACACTACAGAATGTACTGGCAGCAGCCACGAAAAGAAACTGCAACGTCACACAGATGAGGGAATTACCCACTTTGGACTCAGCAGTATTCAACGTGGAGTGTTTTAAAAAATTCGCATGCAACCAAGAATACTGGGAAGAATTTGCTGCCAGCCCTATTAGGATAACAACTGAGAATTTAACAACCTATGTTACTAAACTAAAAGGGCCAAAAGCAGCAGCGCTATTTGCAAAAACCCACAATCTGCTGCCACTGCAGGAAGTACCAATGGATAGGTTCACAGTAGATATGAAAAGGGACGTGAAGGTGACTCCTGGTACAAAGCACACAGAGGAAAGACCTAAGGTGCAGGTTATACAGGCGGCTGAACCCTTGGCGACAGCATATCTATGTGGGATTCACAGAGAGCTGGTTAGGAGGCTGAACGCCGTCCTCCTACCCAATGTACATACACTATTTGATATGTCTGCCGAGGATTTCGATGCCATCATAGCCGCACACTTTAAGTCAGGAGACACTGTTTTAGAAACGGACATAGCCTCCTTTGACAAGAGCCAAGATGATTCACTTGCGCTTACTGCCTTGATGTTGTTAGAAGATTTAGGGGTGGATCACTCCCTGTTGGACTTGATAGAGGCCGCTTTTGGAGAGATTTCCAGCTGTCATCTACCGACAGGTACGCGCTTCAAGTTCGGCGCCATGATGAAATCTGGTATGTTCCTAACTCTGTTCGTCAACACATTGCTAAACATCACCATCGCTAGCCGCGTGCTGGAAGATCGTCTGACAAAATCCGCGTGCGCGGCCTTCATCGGCGACGACAACATAATACATGGAGTCGTCTCCGATGAATTGATGGCAGACAGATGCGCCACTTGGATGAACATGGAAGTGAAGATCATAGATGCAGTTGTATCCTTGAAAGCCCCTTACTTTTGTGGAGGGTTTATACTGCACGATACTGTGACGGGAACAGCCTGCAGAGTGGCAGACCCGCTAAAAAGGCTATTCAAACTGGGCAAACCGCTAGCGGCAGGTGACGAACAAGATGAAGATAGAAGACGAGCGCTGGCTGACGAAGTGATCAGATGGCAACGAACAGGGCTAATTGATGAGTTGGAGAAAGCGGTATACTCTAGGTATGAAGTGCAGGGTATATCAGTTGTGGTAATGTCCATGGCCACCTTTGCAAGCTCCAGATCTAACTTCGAGAAGCTCAGAGGACCCGTCATAACTTTGTACGGCGGTCCTAAATAGATGGAGTACATCCCAACCCAAACTTTTTACAATAGGAGGTACCAGCCTCGACCCTGGACTCCGCGCCCCACTATCCAAGTAATCAGGCCCAGACCGCGCCCTCAGAGGCAAGCCGGGCAACTTGCCCAGCTGATCTCAGCAGTTAATAAACTGACAATGCGCGCGGTACCCCAACAGAAGCCACGCAGGAATCGGAAGAATAAGAAGCAAAAGCAAAAGCGACAGGCGCCACAAAACAACACAAATCAAAAGAAGCAGCCGCCTAAAAAGAAACCAGCTCAAAAGAAAAAGAAGCCGGGCCGCAGAGAGAGGATGTGCATGAAAATCGAAAATGATTGTATTTTTGAAGTCAAGTATGAAGGTAAGGTAACAGGTTACGCGTGCTTGGTGGGGGACAAAGTAATGAAACCAGCACACGTAAAGGGGACCATCGATAACGCGGACCTGGCCAAACTGGCCTTTAAGCGGTCATCTAAGTATGACCTTGAATGCGCGCAGATACCCGTGCACATGAAGTCCGACGCTTCGAAGTTCACCCATGAGAAACCAGAGGGGTACTACAACTGGCACCACGGAGCGGTACAGTACTCAGGAGGCCGGTTCACCATCCCCACAGGTGCTGGCAAACCAGGGGACAGCGGCAGACCGATCTTCGACAACAAGGGACGCGTGGTGGCCATAGTCTTAGGAGGAGCTAATGAAGGAGCCCGTACAGCCCTCTCGGTGGTGACCTGGAATAAAGACATTGTCACTAAAATCACCCCCGAGGGGGCCGAAGAGTGGAGTCTTGCCATCCCAGTCATGTGCCTGCTGGCAAATACCACGTTCCCCTGCTCCCAGCCCCCTTGCACTCCCTGCTGCTATGAAAGGGAACCAGAGGAAACCCTACGCATGCTTGAGGACAACGTCATGAGACCTGGGTACTATCAGCTGCTACAAGCATCCTTAACATGTTCTCCCCACCGTCAGCGACGCAGTACCAAGGACAACTTCAATGTCTATAAAGCCACAAGACCGTACTTAGCTCACTGTCCCGACTGTGGAGAAGGGCACTCGTGCCATAGTCCCGTAGCATTAGAACGCATCAGAAATGAAGCGACAGACGGGACGCTGAAAATCCAGGTCTCCTTGCAAATCGGAATAAAGACGGATGATAGCCACGATTGGACCAAGCTGCGTTACATGGACAACCACACGCCAGCGGACGCAGAGAGGGCGGGGCTATTTGTAAGAACATCAGCACCGTGCACGATTACTGGAACAATGGGACACTTCATCCTGACCCGATGTCCGAAAGGGGAAACTCTGACGGTGGGATTCACTGACAGTAGGAAGATCAGTCACTCATGTACGCACCCATTTCACCACGACCCTCCTGTGATAGGCCGGGAGAAATTCCATTCCCGACCGCAGCACGGTAAAGAGCTGCCTTGCAGCACGTACGTGCAGAGCACCGCCGCAACTACCGAGGAGATAGAGGTACACATGCCCCCAGACACCCCTGATCGCACACTGATGTCACAACAGTCCGGCAACGTAAAGATCACAGTTAATGGCCAGACGGTGCGGTACAAGTGTAATTGCGGTGGCTCAAATGAAGGACTAATAACTACAGACAAAGTGATTAATAACTGCAAAGTTGATCAATGTCATGCCGCGGTCACCAATCACAAAAAGTGGCAGTACAACTCCCCTCTGGTCCCGCGTAATGCTGAACTTGGGGACCGAAAAGGAAAAATCCACATCCCGTTTCCGCTGGCAAATGTAACATGCAGGGTGCCTAAAGCAAGGAACCCCACCGTGACGTACGGGAAAAACCAAGTCATCATGCTACTGTATCCCGACCACCCAACACTCCTGTCCTACCGGAACATGGGAGAAGAACCAAACTACCAAGAAGAGTGGGTGACGCATAAGAAGGAAGTCGTGCTAACCGTGCCGACTGAAGGGCTCGAGGTCACGTGGGGTAACAACGAGCCGTATAAGTATTGGCCGCAGTTATCTACAAACGGTACAGCCCATGGCCACCCGCATGAGATAATTCTGTATTATTATGAGCTGTACCCTACTATGACTGCAGTAGTTGTGTCAGTGGCCTCGTTCGTACTCCTGTCGATGGTGGGTGTGGCAGTGGGGATGTGCATGTGTGCACGACGCAGATGCATCACACCGTACGAACTGACACCAGGAGCTACCGTCCCTTTCCTGCTTAGCCTAATATGCTGCATCAGAACAGCTAAAGCGGCCACATACCAAGAGGCTGCGGTATACCTGTGGAATGAACAGCAACCTTTGTTTTGGCTACAAGCCCTTATTCCGCTGGCAGCCCTGATTGTCCTATGCAACTGTCTGAGACTCTTACCATGCTGCTGTAAAACGTTGGCTTTTTTAGCCGTAATGAGCGTCGGTGCCCACACTGTGAGCGCGTACGAACACGTAACAGTGATCCCGAACACGGTGGGAGTACCGTATAAGACTCTAGTCAATAGACCGGGCTACAGTCCCATGGTATTGGAGATGGAACTACTGTCAGTCACTTTGGAGCCAACGCTATCGCTTGATTACATCACGTGCGAGTACAAAACCGTTATCCCGTCTCCGTACGTGAAATGCTGCGGTACAGCAGAGTGCAAGGACAAAAACCTACCTGACTACAGCTGTAAGGTCTTCACCGGCGTCTACCCATTTATGTGGGGCGGAGCCTACTGCTTCTGCGACGCTGAAAACACGCAATTGAGCGAAGCACACGTGGAGAAGTCCGAATCATGCAAAACAGAATTTGCATCAGCATACAGGGCTCATACCGCATCCGCATCAGCTAAGCTCCGCGTCCTTTACCAAGGAAATAACATCACTGTAACTGCCTATGCTAACGGCGACCATGCCGTCACAGTTAAGGACGCCAAATTCATTGTGGGGCCAATGTCTTCAGCCTGGACACCTTTCGACAACAAAATTGTGGTGTACAAAGGTGACGTCTATAACATGGACTACCCGCCCTTTGGCGCAGGAAGACCAGGACAATTTGGCGATATCCAAAGTCGCACACCTGAGAGTACAGACGTCTATGCTAATACACAACTGGTACTGCAGAGACCGGCTGCGGGTACGGTACATGTGCCATACTCTCAGGCACCATCTGGCTTTAAGTATTGGCTAAAAGAACGAGGGGCGTCGCTGCAGCACACAGCACCATTTGGCTGCCAAATAGCAACAAACCCGGTAAGAGCGATGAATTGCGCCGTAGGGAACATGCCCATCTCCATCGACATACCGGATGCGGCCTTCATTAGGGTCGTCGACGCGCCCTCTTTAACGGACATGTCGTGCGAGGTACCAACCTGCACCCATTCCTCAGATTTCGGGGGCGTCGCCATTATTAAATATGCAGCCAGCAAGAAAGGCAAGTGTGCGGTGCATTCGATGACCAACGCCGTCACAATTCGGGAAGCTGAGATAGAAGTTGAAGGGAATTCTCAGCTGCAAATCTCTTTCTCGACGGCCTTGGCCAGCGCCGAATTCCGCGTACAAGTCTGTTCTACACAAGTACACTGTGTAGCCGAGTGCCACCCTCCGAAGGACCACATAGTCAATTACCCGGCGTCACATACCACCCTCGGGGTCCAGGACATTTCCGCTACGGCGCTGTCATGGGTGCAGAAGATCACGGGAGGCGTGGGACTGGTTGTCGCTGTTGCAGCACTGATTCTAATCGTGGTGCTATGCGTGTCGTTTAGCAGGCACTAA
		</sequence>
		<sequence>
			<taxon idref="OM128433|Brazil|RJ|2018-06-06"/>
			ATGGATCCTGTGTACGTGGACATAGACGCTGACAGCGCCTTTTTGAAGGCCCTGCAACGTGCGTACCCCATGTTTGAGGTGGAACCCAGGCAGGTCACACCGAATGACCATGCTAATGCTAGAGCGTTCTCGCATCTAGCTATAAAACTAATAGAGCAGGAAATTGATCCCGACTCAACCATCCTGGACATCGGCAGTGCACCAGCAAGGAGGATGATGTCGGACAGGAAGTACCACTGCGTCTGCCCGATGCGCAGCGCAGAAGATCCCGAGAGACTCGCCAATTATGCGAGAAAGCTAGCATCTGCTGCAGGAAAAGTCCTGGACAGAAACATCTCTGGAAAGATCGGGGACTTACAAGCAGTAATGGCCGTGCCAGACACGGAGACGCCAACATTCTGCTTGCACACAGATGTCTCATGTAGACAGAGAGCAGACGTCGCGATATACCAAGACGTCTATGCTGTACACGCACCCACGTCGCTATACCACCAGGCGATTAAAGGGGTCCGAGTGGCGTACTGGGTAGGGTTCGACACAACCCCGTTCATGTACAATGCCATGGCGGGTGCCTACCCCTCATATTCGACAAACTGGGCAGACGAGCAGGTACTGAAGGCTAAGAACATAGGATTATGTTCAACAGACCTGACGGAAGGTAGACGAGGTAAATTGTCTATTATGAGAGGGAAGAAGCTAAAACCGTGTGACCGTGTGCTGTTCTCAGTAGGGTCAACGCTCTACCCGGAAAGCCGCAAGCTACTTAAGAGCTGGCACTTACCATCGGTGTTCCATCTAAAGGGCAAACTCAGCTTCACATGCCGCTGTGATACAGTGGTTTCGTGCGAGGGCTACGTCGTTAAGAGAATAACGATGAGCCCAGGCCTTTATGGAAAAACCACAGGGTATGCGGTAACCCACCACGCAGACGGATTCTTGATGTGCAAGACTACCGACACGGTTGACGGCGAAAGAGTGTCATTCTCGGTGTGCACATACGTGCCGGCGACCATTTGTGATCAAATGACCGGCATCCTTGCTACAGAAGTCACGCCGGAGGATGCACAGAAGCTGTTGGTGGGGCTGAACCAGAGAATAGTGGTTAACGGCAGAACGCAACGGAATACGAACACCATGAAAAACTATCTGCTTCCCGTGGTCGCCCAAGCCTTCAGTAAGTGGGCAAAGGAGTGCCGGAAAGACATGGAAGATGAAAAACTCCTGGGGGTCAGAGAAAGAACACTGACCTGCTGCTGTCTATGGGCATTCAAGAAGCAGAAAACACACACGGTCTACAAGAGGCCTGATACCCAGTCAATTCAGAAGGTTCAGGCCGAGTTTGACAGCTTTGTGGTACCGAGCCTGTGGTCGTCCGGGTTGTCAATCCCCTTGAGGACTAGAATCAAATGGTTGTTAAGCAAGGTGCCAAAAACCGACCTGATCCCATATAGCGGGGACGCCCAAGAAGCCCGGGACGCAGAAAAAGAAGCAGAGGAAGAACGAGAAGCAGAACTGACTCGTGAAGCCCTACCACCTCTACAGGCAGTACAGGAAGATGTTCAGGTCGAAATCGACGTGGAACAGCTTGAGGACAGAGCGGGTGCAGGAATAATAGAGACTCCTAGAGGAGCTATCAAAGTTACTGCCCAACCAACAGACCACGTCGTGGGAGAGTACCTGGTACTTTCCCCGCAGACCGTACTACGGAGCCAGAAGCTCAGCCTAATTCACGCTTTGGCGGAGCAAGTGAAGACGTGCACGCACAGCGGACGAGCAGGGAGGTATGCGGTCGAAGCGTACGACGGCCGAGTCCTAGTGCCCTCAGGCTATGCAATCTCGCCTGAAGACTTCCAGAGTCTAAGCGAAAGCGCAACGATGGTGTATAACGAAAGAGAGTTCGTAAACAGAAAGCTACACCACATTGCGATGCACGGACCAGCCCTGAACACCGACGAAGAGTCGTATGAGCTGGTGAGGGCAGAGAGGACAGAACACGAGTACGTCTACGATGTGGACCAGAGAAGATGCTGTAAGAAGGAAGAAGCTGCAGGACTGGTACTGGTGGGCGACTTGACTAATCCGCCCTACCACGAATTCGCATATGAAGGGCTAAAAATCCGCCCTGCCTGCCCATACAAAATTGCAGTCATAGGAGTCTTCGGAGTACCAGGATCCGGCAAGTCAGCTATTATCAAGAACCTAGTTACCAGGCAAGACCTGGTGACTAGCGGAAAGAAAGAAAACTGCCAAGAAATCACCACCGACGTGATGAGACAGAGAGGTCTAGAGATATCTGCACGTACGGTTGACTCGCTGCTCTTGAATGGATGCAACAGGCCAGTCGACGTGTTGTACGTAGACGAGGCGTTTGCGTGCCACTCTGGAACGTTACTTGCTTTGATCGCCTTGGTTAGACCAAGGCAGAAAGTTGTACTCTGTGGTGACCCGAAGCAGTGCGGCTTCTTCAATATGATGCAGATGAAAGTCAACTATAATCACAACATCTGCACCCAAGTGTACCACAAAAGTATCTCCAGGCGGTGTACACTGCCTGTGACCGCCATTGTGTCATCGTTACATTACGAAGGCAAAATGCGCACTACGAATGAGTACAACAAGCCGATTGTAGTGGACACTACAGGCTCAACAAAACCTGACGCTGGAGATCTCGTGTTAACGTGCTTCAGAGGGTGGGTTAAACAACTGCAAATTGACTATCGTGGATACGAGGTCATGACAGCAGCCGCATCCCAAGGGTTAACCAGAAAAGGAGTTTATGCAGTTAGGCAAAAAGTTAATGAAAACCCGCTCTATGCATCAACGTCAGAGCACGTCAACGTACTCCTAACACGTACGGAAGGTAAACTGGTATGGAAGACACTTTCCGGTGACCCGTGGATAAAGACGCTGCAGAACCCACCGAAAGGAAACTTCAAAGCAACTATCAAGGAGTGGGAGGTGGAGCATGCATCAATAATGGCGGGCATCTGCAGTCACCAAATGACCTTTGATACATTCCAAAACAAAGCCAATGTTTGTTGGGCTAAGAGCTTGGTCCCTATCCTCGAAACAGCGGGGATAAAACTAAATGATAGGCAGTGGTCCCAGATAATTCAAGCCTTCAAAGAAGATAAAGCATACTCACCTGAAGTAGCCCTGAATGAAATATGCACGCGCATGTATGGGGTGGATTTAGACAGTGGGCTATTTTCTAAACCATTGGTGTCTGTGTATTACTCGGATAACCACTGGGATAATAGGCCTGGAGGGAAGATGTTCGGATTCAACCCCGAGGCAGCATCCATTCTAGAAAGAAAGTATCCATTCACAAAAGGGAAGTGGAACATCAACAAGCAGATCTGTGTGACCACCAGGAGGATAGAAGACTTTAACCCTACCACCAATATTATACCGGCCAATAGGAGACTACCACACTCATTAGTGGCCGAACACCGCCCAGTAAAAGGGGAAAGAATGGAATGGCTGGTTAATAAGATAAACGGCCACCACGTGCTCCTGGTCAGTGGCTATAATCTTGTACTGCCTACTAAGAGAGTCACTTGGGTAGCGCCACTAGGTGTCCGCGGAGCGGACTACACATACAACCTAGAGTTGGGTCTGCCAGCAACGCTTGGCAGGTATGACCTAGTGGTCATAAACATCCACACACCTTTTCGCATACACCATTACCAACAGTGCGTAGACCACGCAATGAAACTGCAAATGCTCGGGGGTGACTCATTGAGACTGCTCAAACCGGGTGGCTCTCTATTGATCAGAGCATATGGTTACGCAGATAGAACCAGTGAACGAGTCATCTGCGTGTTGGGACGCAAGTTCAGATCGTCTAGAGCGTTGAAACCACCATGTGTCACCAGCAACACTGAGATGTTTTTCCTATTCAGCAACTTTGACAATGGCAGAAGGAATTTCACAACTCATGTCATGAATAATCAACTGAATGCAGCCTTTGTAGGACAGGCCACCCGAGCAGGATGTGCACCGTCGTACCGGGTAAAACGCATGGACATCGCGAAGAACGATGAAGAGTGCGTAGTTAACGCCGCTAACCCTCGCGGGTTACCGGGTGACGGTGTTTGCAAGGCAGTATACAAAAAATGGCCGGAGTCCTTTAAGAATAGTGCAACACCAGTGGGAACCGCAAAAACAGTCATGTGCGGTACGTATCCAGTAATCCACGCCGTTGGACCGAATTTCTCTAATTATTTGGAATCTGAAGGGGACCGGGAATTGGCAGCTGCCTATCGAGAAGTCGCAAAGGAAGTAACTAGACTGGGAGTAAATAGTGTAGCTATACCTCTCCTCTCCACAGGTGTATACTCAGGAGGGAAAGATAGGCTGACCCAGTCACTGAACCACCTCTTCACAGCCATGGACTCGACGGACGCAGACGTGGTCATCTACTGTCGCGACAAAGAATGGGAGAAGAAAATATCCGAGGCCATACAGATGCGGACTCAAGTGGAGTTGCTGGATGAGCACATCTCCATAGACTGCGATATTGTTCGCGTGCACCCTGACAGCAGCTTGGCAGGCAGAAAAGGATACAGCACCACGGAAGGCGCACTGTACTCATATCTAGAAGGGACTCGTTTTCACCAGACGGCAGTGGACATGGCAGAGATATATACTATGTGGCCAAAGCAAACAGAGGCCAACGAGCAAGTCTGCCTATATGCCCTGGGGGAAAGTATTGAATCGATCAGGCAGAAATGCCCGGTGGATGATGCAGATGCATCGTCTCCTCCAAAAACTGTCCCGTGCCTTTGCCGTTACGCCATGACTCCGGAACGCGTCACCAGACTTCGCATGAACCACGTCACAAGTATAATTGTGTGTTCCTCGTTTCCCCTTCCAAAGTACAAAATAGAAGGAGTGCAAAAAGTCAAATGCTCTAAGGTAATGCTATTTGACCACAACGTGCCATCACGCGTAAGTCCAAGGGAATATAGATCTTCCCCGGAGGCTGCACAGGAAGCGAGTACAACCACGTCACTGACGCATAGCCAATTCGACCTAAGCGTTGACGGCGAGATACTACCCGTCCCGTCAGATCTGGATGCTGACGCCCCAGCCCTAGAACCAGCTCTAGACGACAGGGCGACACACACGTTGCCATCCACAACCGGAAACCTTGCGGCCGTGTCTGACTGGGTAATGAGCACCGTACCTGTCGCGCCGCCCAGAAGAAGGCGAGGGAGAAACCTGACTGTGACATGCGACGAGAGAGAAGGGAACATAACACCCATGGCTAGCGTCCGATTCTTTAGGGCAGAGCTGCGTCCGGTCGTACAAGAAACAGCGGAGACGCGTGACACAGCAATGTCTCTTCAGGCACCGCCGAGTACCGCCACGGAACTGAATCATCCGCCGATCTCCTTCGGAGCACCAAGCGAGACGTTCCCCATTACATTTGGGGACTTCAACGAAGGAGAAATCGAAAGCTTGTCTTCTGAGCTGCTAACTTTCGGAGACTTCCTACCCGGAGAAGTGGATGACTTGACAGATAGCGACTGGTCCACGTGCTCAGACACGGACGACGAGTTATGACTAGACAGGGCAGGTGGGTATATATTCTCGTCGGACACCGGTCCAGGTCATTTACAACAGAAGTCAGTACGCCAGTCAGTGCTGCCGGTGAACACCCTGGAGGAAGTCCACGAGGAGAAGTGTTACCCACCTAAGTTGGATGAAGTAAAGGAGCAACTATTACTTAAGAAACTCCAGGAGAGTGCATCCATGGCCAACAGAAGCAGGTACCAGTCGCGCAAAGTAGAAAACATGAAAGCAACAATCATCCAGAGACTAAAGAGAGGCTGTAGACTATACTTAATGTCAGAGACCTCAAAAGTCCCTACTTACCGGACCACATATCCGGCGCCTGTGTACTCGCCTCCGGTCAACGTCCGACTGTCCAACCCCGAGTCCGCAGTGGCAGCATGCAATGAGTTCCTAGCTAGAAACTATCCAACTGTCTCATCATACCAAATTACCGACGAGTATGATGCATATTTAGACATGGTGGACGGGTCGGAGAGTTGCCTGGATCGAGCGACATTCAATCCGTCAAAACTTAGGAGCTACCCGAAACAGCACGCTTACCATGCGCCCTCCATCAGAAGCGCTGTACCGTCCCCATTCCAGAACACACTACAGAATGTACTGGCAGCAGCCACGAAAAGAAACTGCAACGTCACACAGATGAGGGAATTACCCACTTTGGACTCAGCAGTATTCAACGTGGAGTGTTTTAAAAAATTCGCATGCAACCAAGAATACTGGGAAGAATTTGCTGCCAGCCCTATTAGGATAACAACTGAGAATTTAACAACCTATGTTACTAAACTAAAAGGGCCAAAAGCAGCAGCGCTATTTGCAAAAACCCACAATCTGCTGCCACTGCAGGAAGTACCAATGGATAGGTTCACAGTAGATATGAAAAGGGACGTGAAGGTGACTCCTGGTACAAAGCACACAGAGGAAAGACCTAAGGTGCAGGTTATACAGGCGGCTGAACCCTTGGCGACAGCATATCTATGTGGGATTCACAGAGAGCTGGTTAGGAGGCTGAACGCCGTCCTCCTACCCAATGTACATACACTATTTGATNNNNNTGCCGAGGATNNNNNNNNNNTCATAGCCGCACACTTTAAGCCAGGAGACACTGTTTTAGAAACGGACATAGCCTCCTTTGACAAGAGCCAAGATGATTCACTTGCGCTTACTGCCTTGATGTTGTTAGAAGATTTAGGGGTGGATCACTCCCTGTTGGACTTGATAGAGGCCGCTTTTGGAGAGATTTCCAGCTGTCATCTACCGACAGGTACGCGCTTCAAGTTCGGCGCCATGATGAAATCTGGTATGTTCCTAACTCTGTTCGTCAACACATTGCTAAACATCACCATCGCTAGCCGCGTGCTGGAAGATCGTCTGACAAAATCCGCGTGCGCGGCCTTCATCGGCGACGACAACATAATACATGGAGTCGTCTCCGATGAATTGATGGCAGACAGATGCGCCACTTGGATGAACATGGAAGTGAAGATCATAGATGCAGTTGTATCCTTGAAAGCCCCTTACTTTTGTGGAGGGTTTATACTGCACGATACTGTGACGGGAACAGCCTGCAGAGTGGCAGACCCGCTAAAAAGGCTATTCAAACTGGGCAAACCGCTAGCGGCAGGTGACGAACAAGATGAAGATAGAAGACGAGCGCTGGCTGACGAAGTGATCAGATGGCAACGAACAGGGCTAATTGATGAGTTGGAGAAAGCGGTATACTCTAGGTATGAAGTGCAGGGTATATCAGTTGTGGTAATGTCCATGGCCACCTTTGCAAGCTCCAGATCTAACTTCGAGAAGCTCAGAGGACCCGTCATAACTTTGTACGGCGGTCCTAAATAGATGGAGTACATCCCAACCCAAACTTTTTACAATAGGAGGTACCAGCCTCGACCCTGGACTCCGCGCCCCACTATCCAAGTAATCAGGCCCAGACCGCGCCCTCAGAGGCAAGCCGGGCAACTTGCCCAGCTGATCTCAGCAGTTAATAAACTGACAATGCGCGCGGTACCCCAACAGAAGCCACGCAGGAATCGGAAGAATAAGAAGCAAAAGCAAAAGCGACAGGCGCCACAAAACAACACAAATCAAAAGAAGCAGCCGCCTAAAAAGAAACCAGCTCAAAAGAAAAAGAAGCCGGGCCGCAGAGAGAGGATGTGCATGAAAATCGAAAATGATTGTATTTTTGAAGTCAAGTATGAAGGTAAGGTAACAGGTTACGCGTGCTTGGTGGGGGACAAAGTAATGAAACCAGCACACGTAAAGGGGACCATCGATAACGCGGACCTGGCCAAACTGGCCTTTAAGCGGTCATCTAAGTATGACCTTGAATGCGCGCAGATACCCGTGCACATGAAGTCCGACGCTTCGAAGTTCACCCATGAGAAACCAGAGGGGTACTACAACTGGCACCACGGAGCGGTACAGTACTCAGGAGGCCGGTTCACCATCCCCACAGGTGCTGGCAAACCAGGGGACAGCGGCAGACCGATCTTCGACAACAAGGGACGCGTGGTGGCCATAGTCTTAGGAGGAGCTAATGAAGGAGCCCGTACAGCCCTCTCGGTGGTGACCTGGAATAAAGACATTGTCACTAAAATCACCCCCGAGGGGGCCGAAGAGTGGAGTCTTGCCATCCCAGTCATGTGCCTGCTGGCAAATACCACGTTCCCCTGCTCCCAGCCCCCTTGCACTCCCTGCTGCTATGAAAGGGAACCAGAGGAAACCCTACGCATGCTTGAGGACAACGTCATGAGACCTGGGTACTATCAGCTGCTACAAGCATCCTTAACATGTTCTCCCCACCGTCAGCGACGCAGTACCAAGGACAACTTCAATGTCTATAAAGCCACAAGACCGTACTTAGCTCACTGTCCCGACTGTGGAGAAGGGCACTCGTGCCATAGTCCCGTAGCATTAGAACGCATCAGAAATGAAGCGACAGACGGGACGCTGAAAATCCAGGTCTCCTTGCAAATCGGAATAAAGACGGATGATAGCCACGATTGGACCAAGCTGCGTTACATGGACAACCACACGCCAGCGGACGCAGAGAGGGCGGGGCTATTTGTAAGAACATCAGCACCGTGCACGATTACTGGAACAATGGGACACTTCATCCTGACCCGATGTCCGAAAGGGGAAACACTGACGGTGGGATTCACTGACAGTAGGAAGATCAGTCACTCATGTACGCACCCATTTCACCACGACCCTCCTGTGATAGGCCGGGAGAAATTCCATTCCCGACCGCAGCACGGTAAAGAGCTGCCTTGCAGCACGTACGTGCAGAGCACCGCCGCAACTACCGAGGAGATAGAGGTACACATGCCCCCAGACACCCCTGATCGCACACTGATGTCACAACAGTCCGGCAACGTAAAGATCACAGTTAATGGCCAGACGGTGCGGTACAAGTGTAATTGCGGTGGCTCAAATGAAGGACTAATAACTACAGACAAAGTGATTAATAACTGCAAAGTTGATCAATGTCATGCCGCGGTCACCAATCACAAAAAGTGGCAGTACAACTCCCCTCTGGTCCCGCGTAATGCTGAACTTGGGGACCGAAAAGGAAAAATCCACATCCCGTTTCCGCTGGCAAATGTAACATGCAGGGTGCCTAAAGCAAGGAACCCCACCGTGACGTACGGGAAAAACCAAGTCATCATGCTACTGTATCCCGACCACCCAACACTCCTGTCCTACCGGAACATGGGAGAAGAACCAAACTACCAAGAAGAGTGGGTGACGCATAAGAAGGAAGTCGTGCTAACCGTGCCGACTGAAGGGCTCGAGGTCACGTGGGGTAACAACGAGCCGTATAAGTATTGGCCGCAGTTATCTACAAACGGTACAGCCCATGGCCACCCGCATGAGATAATTCTGTATTATTATGAGCTGTACCCTACTATGACTGTAGTAGTTGTGTCAGTGGCCTCGTTCGTACTCCTGTCGATGGTGGGTGTGGCAGTGGGGATGTGCATGTGTGCACGACGCAGATGCATCACACCGTACGAACTGACACCAGGAGCTACCGTCCCTTTCCTGCTTAGCCTAATATGCTGCATCAGAACAGCTAAAGCGGCCACATACCAAGAGGCTGCGGTATACCTGTGGAATGAACAGCAACCTTTGTTTTGGCTACAAGCCCTTATTCCGCTGGCAGCCCTGATTGTCCTATGCAACTGTCTGAGACTCTTACCATGCTGCTGTAAAACGTTGGCTTTTTTAGCCGTAATGAGCGTCGGTGCCCACACTGTGAGCGCGTACGAACACGTAACAGTGATCCCGAACACGGTGGGAGTACCGTATAAGACTCTAGTCAATAGACCGGGCTACAGTCCCATGGTATTGGAGATGGAACTACTGTCAGTCACTTTGGAGCCAACGCTATCGCTTGATTACATCACGTGCGAGTACAAAACCGTTATCCCGTCTCCGTACGTGAAATGCTGCGGTACAGCAGAGTGCAAGGACAAAAACCTACCTGACTACAGCTGTAAGGTCTTCACCGGCGTCTACCCATTTATGTGGGGCGGAGCCTACTGCTTCTGCGACGCTGAAAACACGCAATTGAGCGAAGCACACGTGGAGAAGTCCGAATCATGCAAAACAGAATTTGCATCAGCATACAGGGCTCATACCGCATCCGCATCAGCTAAGCTCCGCGTCCTTTACCAAGGAAATAACATCACTGTAACTGCCTATGCTAACGGCGACCATGCCGTCACAGTTAAGGACGCCAAATTCATTGTGGGGCCAATGTCTTCAGCCTGGACACCTTTCGACAACAAAATTGTGGTGTACAAAGGTGACGTCTATAACATGGACTACCCGCCCTTTGGCGCAGGAAGACCAGGACAATTTGGCGATATCCAAAGTCGCACACCTGAGAGTACAGACGTCTATGCTAATACACAACTGGTACTGCAGAGACCGGCTGCGGGTACGGTACATGTGCCATACTCTCAGGCACCATCTGGCTTTAAGTATTGGCTAAAAGAACGAGGGGCGTCGCTGCAGCACACAGCACCATTTGGCTGCCAAATAGCAACAAACCCGGTAAGAGCGATGAATTGCGCCGTAGGGAACATGCCCATCTCCATCGACATACCGGATGCGGCCTTCATTAGGGTCGTCGACGCGCCCTCTTTAACGGACATGTCGTGCGAGGTACCAACCTGCACCCATTCCTCAGATTTCGGGGGCGTCGCCATTATTAAATATGCAGCCAGCAAGAAAGGCAAGTGTGCGGTGCATTCGATGACCAACGCCGTCACAATTCGGGAAGCTGAGATAGAAGTTGAAGGGAATTCTCAGCTGCAAATCTCTTTCTCGACGGCCTTGGCCAGCGCCGAATTCCGCGTACAAGTCTGTTCTACACAAGTACACTGTGTAGCCGAGTGCCACCCTCCGAAGGACCACATAGTCAATTACCCGGCGTCACATACCACCCTCGGGGTCCAGGACATTTCCGCTACGGCGCTGTCATGGGTGCAGAAGATCACGGGAGGCGTGGGACTGGTTGTCGCTGTTGCAGCACTGATTCTAATCGTGGTGCTATGCGTGTCGTTTAGCAGGCACTAA
		</sequence>
		<sequence>
			<taxon idref="OM128432|Brazil|RJ|2018-03-26"/>
			---------------------------------------------------------------------------------------------------------------------------------------------------------------------------------------------------------------------------------------------------------------------------------------------------------------------------------------------------------------------CAAGCAGTAATGGCCGTGCCAGACACGGAGACGCCAACATTCTGCTTGCACACAGATGTCTCATGTAGACAGAGAGCAGACGTCGCGATATACCAAGACGTCTATGCTGTACACGCACCCACGTCGCTATACCACCAGGCGATTAAAGGGGTCCGAGTGGCGTACTGGGTAGGGTTCGACACAACCCCGTTCATGTACAATGCCATGGCGGGTGCCTACCCCTCATATTCGACAAACTGGGCAGACGAGCAGGTACTGAAGGCTAAGAACATAGGATTATGTTCAACAGACCTGACGGAAGGTAGACGAGGTAAATTGTCTATTATGAGAGGGAAGAAGCTAAAACCGTGTGACCGTGTGCTGTTCTCAGTAGGGTCAACGCTCTACCCGGAAAGCCGCAAGCTACTTAAGAGCTGGCACTTACCATCGGTGTTCCATCTAAAGGGCAAACTCAGCTTCACATGCCGCTGTGATACAGTGGTTTCGTGCGAGGGCTACGTCGTTAAGAGAATAACGATGAGCCCAGGCCTTTATGGAAAAACCACAGGGTATGCGGTAACCCACCACGCAGACGGATTCTTGATGTGCAAGACTACCGACACGGTTGACGGCGAAAGAGTGTCATTCTCGGTGTGCACATACGTGCCGGCGACCATTTGTGATCAAATGACCGGCATCCTTGCTACAGAAGTCACGCCGGAGGATGCACAGAAGCTGTTGGTGGGGCTGAACCAGAGAATAGTGGTTAACGGCAGAACGCAACGGAATACGAACACCATGAAAAACTATCTGCTTCCCGTGGTCGCCCAAGCCTTCAGTAAGTGGGCAAAGGAGTGCCGGAAAGACATGGAAGATGAAAAACTCCTGGGGGTCAGAGAAAGAACACTGACCTGCTGCTGTCTATGGGCATTCAAGAAGCAGAAAACACACACGGTCTACAAGAGGCCTGATACCCAGTCAATTCAGAAGGTTCAGGCCGAGTTTGACAGCTTTGTGGTACCGAGCCTGTGGTCGTCCGGGTTGTCAATCCCCTTGAGGACTAGAATCAAATGGTTGTTAAGCAAGGTGCCAAAAACCGACCTGATCCCATATAGCGGGGACGCCCAAGAAGCCCGGGACGCAGAAAAAGAAGCAGAGGAAGAACGAGAAGCAGAACTAACTCGTGAAGCCCTACCACCTCTACAGGCAGCACAGGAAGATGTTCAGGTCGAAATCGACGTGGAACAGCTTGAGGACAGAGCGGGTGCAGGAATAATAGAGACTCCTAGAGGAGCTATCAAAGTTACTGCCCAACCAACAGACCACGTCGTGGGAGAGTACCTGGTACTTTCCCCGCAGACCGTACTACGGAGCCAGAAGCTCAGCCTAATTCACGCTTTGGCGGAGCAAGTGAAGACGTGCACGCACAGCGGACGAGCAGGGAGGTACGCGGTCGAAGCGTACGACGGCCGAGTCCTAGTGCCCTCAGGCTATGCAATCTCGCCTGAAGACTTCCAGAGTCTAAGCGAAAGCGCAACGATGGTGTATAACGAAAGAGAGTTCGTAAACAGAAAGCTACACCACATTGCGATGCACGGACCAGCCCTGAACACCGACGAAGAGTCGTATGAGCTGGTGAGGGCAGAGAGGACAGAACACGAGTACGTCTACGATGTGGACCAGAGAAGATGCTGTAAGAAGGAAGAAGCTGCAGGACTGGTACTGGTGGGCGACTTGACTAATCCGCCCTACCACGAATTCGCATATGAAGGGCTAAAAATCCGCCCTGCCTGCCCATACAAAATTGCAGTCATAGGAGTCTTCGGAGTACCAGGATCCGGCAAGTCAGCTATTATCAAGAACCTAGTTACCAGGCAAGACCTGGTGACTAGCGGAAAGAAAGAAAACTGCCAAGAAATCACCACCGACGTGATGAGACAGAGAGGTCTAGAGATATCTGCACGTACGGTTGACTCGCTGCTCTTGAATGGATGCAACAGGCCAGTCGACGTGTTGTACGTAGACGAGGCGTTTGCGTGCCACTCTGGAACGTTACTTGCTTTGATCGCCTTGGTTAGACCAAGGCAGAAAGTTGTACTCTGTGGTGACCCGAAGCAGTGCGGCTTCTTCAATATGATGCAGATGAAAGTCAACTATAATCACAACATCTGCACCCAAGTGTACCACAAAAGTATCTCCAGGCGGTGTACACTGCCTGTGACCGCCATTGTGTCATCGTTACATTACGAAGGCAAAATGCGCACTACGAATGAGTACAACAAGCCGATTGTAGTGGACACTACAGGCTCAACAAAACCTGACGCTGGAGATCTCGTGTTAACGTGCTTCAGAGGGTGGGTTAAACAACTGCAAATTGACTATCGTGGATACGAGGTCATGACAGCAGCCGCATCCCAAGGGTTAACCAGAAAAGGAGTTTATGCAGTTAGGCAAAAAGTTAATGAAAACCCGCTCTATGCATCAACGTCAGAGCACGTCAACGTACTCCTAACACGTACGGAAGGTAAACTGGTATGGAAGACACTTTCCGGTGACCCGTGGATAAAGACGCTGCAGAACCCACCGAAAGGAAACTTCAAAGCAACTATCAAGGAGTGGGAGGTGGAGCATGCATCAATAATGGCGGGCATCTGCAGTCACCAAATGACCTTTGATACATTCCAAAACAAAGCCAATGTTTGTTGGGCTAAGAGCTTGGTCCCTATCCTCGAAACAGCGGGGATAAAACTAAATGATAGGCAGTGGTCCCAGATAATTCAAGCCTTCAAAGAAGATAAAGCATACTCACCTGAAGTAGCCCTGAATGAAATATGCACGCGCATGTATGGGGTGGATTTAGACAGTGGGCTATTTTCTAAACCATTGGTGTCTGTGTATTACTCGGATAACCACTGGGATAATAGGCCTGGAGGGAAGATGTTCGGATTCAACCCCGAGGCAGCATCCATTCTAGAAAGAAAGTATCCATTCACAAAAGGGAAGTGGAACATCAACAAGCAGATCTGTGTGACCACCAGGAGGATAGAAGACTTTAACCCTACCACCAATATTATACCGGCCAATAGGAGACTACCACACTCATTAGTGGCCGAACACCGCCCAGTAAAAGGGGAAAGAATGGAATGGCTGGTTAATAAGATAAACGGCCACCACGTGCTCCTGGTCAGTGGCTATAATCTTGTACTGCCTACTAAGAGAGTCACTTGGGTAGCGCCACTAGGTGTCCGCGGAGCGGACTACACATACAACCTAGAGTTGGGTCTGCCAGCAACGCTTGGCAGGTATGACCTAGTGGTCATAAACATCCACACACCTTTTCGCATACACCATTACCAACAGTGCGTAGACCACGCAATGAAACTGCAAATGCTCGGGGGTGACTCATTGAGACTGCTCAAACCGGGTGGCTCTCTATTGATCAGAGCATATGGTTACGCAGATAGAACCAGTGAACGAGTCATCTGCGTGTTGGGACGCAAGTTCAGATCGTCTAGAGCGTTGAAACCACCATGTGTCACCAGCAACACTGAGATGTTTTTCCTATTCAGCAACTTTGACAATGGCAGAAGGAATTTCACAACTCATGTCATGAATAATCAACTGAATGCAGCCTTTGTAGGACAGGCCACCCGAGCAGGATGTGCACCGTCGTACCGGGTAAAACGCATGGACATCGCGAAGAACGATGAAGAGTGCGTAGTTAACGCCGCTAACCCTCGCGGGTTACCGGGTGACGGTGTTTGCAAGGCAGTATACAAAAAATGGCCGGAGTCCTTTAAGAATAGTGCAACACCAGTGGGAACCGCAAAAACAGTCATGTGCGGTACGTATCCAGTAATCCACGCCGTTGGACCGAATTTCTCTAATTATTTGGAATCTGAAGGGGACCGGGAATTGGCAGCTGCCTATCGAGAAGTCGCAAAGGAAGTAACTAGACTGGGAGTAAATAGTGTAGCTATACCTCTCCTCTCCACAGGTGTATACTCAGGAGGGAAAGATAGGCTGACCCAGTCACTGAACCACCTCTTCACAGCCATGGACTCGACGGATGCAGACGTGGTCATCTACTGTCGCGACAAAGAATGGGAGAAGAAAATATCCGAGGCCATACAGATGCGGACTCAAGTGGAGTTGCTGGATGAGCACATCTCCATAGACTGCGATATTGTTCGCGTGCACCCTGACAGCAGCTTGGCAGGCAGAAAAGGATACAGCACCACGGAAGGCGCACTGTACTCATATCTAGAAGGGACTCGTTTTCACCAGACGGCAGTGGACATGGCAGAGATATATACTATGTGGCCAAAGCAAACAGAGGCCAACGAGCAAGTCTGCCTATATGCCCTGGGGGAAAGTATTGAATCGATCAGGCAGAAATGCCCGGTGGATGATGCAGATGCATCGTCTCCTCCAAAAACCGTCCCGTGCCTTTGCCGTTACGCCATGACTCCGGAACGCGTCACCAGACTTCGCATGAACCACGTCACAAGTATAATTGTGTGTTCCTCGTTTCCCCTTCCAAAGTACAAAATAGAAGGAGTGCAAAAAGTCAAATGCTCTAAGGTAATGCTATTTGACCACAACGTGCCATCACGCGTAAGTCCAAGGGAATATAGATCTTCCCCGGAGGCTGCACAGGAAGCGAGTACAACCACGTCACTGACGCATAGCCAATTCGACCTAAGCGTTGACGGCGAGATACTACCCGTCCCGTCAGATCTGGATGCTGACGCCCCAGCCCTAGAACCAGCTCTGGACGACAGGGCGACACACACGTTGCCATCCACAACCGGAAACCTTGCGGCCGTGTNNNNNNGGGTAATGAGCACCGTACCTGTCGCGCCGCCCAGAAGAAGGCGAGGGAGAAACCTGACTGTGACATGCGACGAGAGAGAAGGGAACATAACACCCATGGCTAGCGTCCGATTCTTTAGGGCAGAGCTGCATCCGGTCGTACAAGAAACAGCGGAGACACGTGACACAGCAATGTCTCTTCAGGCACCGCCGAGTACCGCCACGGAACTGAATCATCCGCCGATCTCCTTCGGAGCACCAAGCGAGACGTTCCCCATTACATTTGGGGACTTCAACGAAGGAGAAATCGAAAGCTTGTCTTCTGAGCTGCTAACTTTCGGAGACTTCCTACCCGGAGAAGTGGATGACTTGACAGATAGCGACTGGTCCACGTGCTCAGACACGGACGACGAGTTATGACTAGACAGGGCAGGTGGGTATATATTCTCGTCGGACACCGGTCCAGGTCATTTACAACAGAAGTCAGTACGCCAGTCAGTGCTGCCGGTGAACACCCTGGAGGAAGTCCACGAGGAGAAGTGTTACCCACCTAAGTTGGATGAAGTAAAGGAGCAACTATTACTTAAGAAACTCCAGGAGAGTGCATCCATGGCCAACAGAAGCAGGTACCAGTCGCGCAAAGTAGAAAACATGAAAGCAACAATCATCCAGAGACTAAAGAGAGGCTGTAGACTATACTTAATGTCAGAGACCTCAAAAGTCCCTACTTACCGGACCACATATCCGGCGCCTGTGTACTCGCCTCCGGTCAACGTCCGACTGTCCAACCCCGAGTCCGCAGTGGCAGCATGCAATGAGTTCCTAGCTAGAAACTATCCAACTGTCTCATCATACCAAATTACCGACGAGTATGATGCATATTTAGACATGGTGGACGGGTCGGAGAGTTGCCTGGATCGAGCGACATTCAATCCGTCAAAACTTAGGAGCTACCCGAAACAGCACGCTTACCATGCGCCCTCCATCAGAAGCGCTGTACCGTCCCCATTCCAGAACACACTACAGAATGTACTGGCAGCAGCCACGAAAAGAAACTGCAACGTCACACAGATGAGGGAATTACCCACTTTGGACTCAGCAGTATTCAACGTGGAGTGTTTTAAAAAATTCGCATGCAACCAAGAATACTGGGAAGAATTTGCTGCCAGCCCTATTAGGATAACAACTGAGAATTTAACAACCTATGTTACTAAACTAAAAGGGCCAAAAGCAGCAGCGCTATTTGCAAAAACCCACAATCTGCTGCCACTGCAGGAAGTACCAATGGATAGGTTCACAGTAGATATGAAAAGGGACGTGAAGGTGACTCCTGGTACAAAGCACACAGAGGAAAGACCTAAGGTGCAGGTTATACAGGCGGCTGAACCCTTGGCGACAGCATACCTATGTGGGATTCACAGAGAGCTGGTTAGGAGGCTGAACGCCGTCCTCCTACCCAATGTACATACACTATTTGATATGTCTGCCGAGGATTTCGATGCCATCATAGCCGCACACTTTAAGCCAGGAGACACTGTTTTAGAAACGGACATAGCCTCCTTTGACAAGAGCCAAGATGATTCACTTGCGCTTACTGCCTTGATGTTGTTAGAAGATTTAGGGGTGGATCACTCCCTGTTGGACTTGATAGAGGCCGCTTTTGGAGAGATTTCCAGCTGTCATCTACCGACAGGTACGCGCTTCAAGTTCGGCGCCATGATGAAATCTGGTATGTTCCTAACTCTGTTCGTCAACACATTGCTAAACATCACCATCGCTAGCCGCGTGCTGGAAGATCGTCTGACAAAATCCGCGTGCGCGGCCTTCATCGGCGACGACAACATAATACATGGAGTCGTCTCCGATGAATTGATGGCAGACAGATGCGCCACTTGGATGAACATGGAAGTGAAGATCATAGATGCAGTTGTATCCTTGAAAGCCCCTTACTTTTGTGGAGGGTTTATACTGCACGATACTGTGACGGGAACAGCCTGCAGAGTGGCAGACCCGCTAAAAAGGCTATTCAAACTGGGCAAACCGCTAGCGGCAGGTGACGAACAAGATGAAGATAGAAGACGAGCGCTGGCTGACGAAGTGATCAGATGGCAACGAACAGGGCTAATTGATGAGTTGGAGAAAGCGGTATACTCTAGGTATGAAGTGCAGGGTATATCAGTTGTGGTAATGTCCATGGCCACCTTTGCAAGCTCCAGATCTAACTTCGAGAAGCTCAGAGGACCCGTCATAACTTTGTACGGCGGTCCTAAATAGATGGAGTACATCCCAACCCAAACTTTTTACAATAGGAGGTACCAGCCTCGACCCTGGACTCCGCGCCCCACTATCCAAGTAATCAGGCCCAGACCGCGCCCTCAGAGGCAAGCCGGGCAACTTGCCCAGCTGATCTCAGCAGTTAATAAACTGACAATGCGCGCGGTACCCCAACAGAAGCCACGCAGGAATCGGAAGAATAAGAAGCAAAAGCAAAAGCGACAGGCGCCACAAAACAACACAAATCAAAAGAAGCAGCCGCCTAAAAAGAAACCAGCTCAAAAGAAAAAGAAGCCGGGCCGCAGAGAGAGGATGTGCATGAAAATCGAAAATGATTGTATTTTTGAAGTCAAGTATGAAGGTAAGGTAACAGGTTACGCGTGCTTGGTGGGGGACAAAGTAATGAAACCAGCACACGTAAAGGGGACCATCGATAACGCGGACCTGGCCAAACTGGCCTTTAAGCGGTCATCTAAGTATGACCTTGAATGCGCGCAGATACCCGTGCACATGAAGTCCGACGCTTCGAAGTTCACCCATGAGAAACCAGAGGGGTACTACAACTGGCACCACGGAGCAGTACAGTACTCAGGAGGCCGGTTCACCATCCCCACAGGTGCTGGCAAACCAGGGGACAGCGGCAGACCGATCTTCGACAACAAGGGACGCGTGGTGGCCATAGTCTTAGGAGGAGCTAATGAAGGAGCCCGTACAGCCCTCTCGGTGGTGACCTGGAATAAAGACATTGTCACTAAAATCACCCCCGAGGGGGCCGAAGAGTGGAGTCTTGCCATCCCAGTCATGTGCCTGCTGGCAAATACCACGTTCCCCTGCTCCCAGCCCCCTTGCACTCCCTGCTGCTATGAAAGGGAACCAGAGGAAACCCTACGCATGCTTGAGGACAACGTCATGAGACCTGGGTACTATCAGCTGCTACAAGCATCCTTAACATGTTCTCCCCACCGTCAGCGACGCAGTACCAAGGACAACTTCAATGTCTATAAAGCCACAAGACCGTACTTAGCTCACTGTCCCGACTGTGGAGAAGGGCACTCGTGCCATAGTCCCGTAGCATTAGAACGCATCAGAAATGAAGCGACAGACGGGACGCTGAAAATCCAGGTCTCCTTGCAAATCGGAATAAAGACGGATGATAGCCACGATTGGACCAAGCTGCGTTACATGGACAACCACACGCCAGCGGACGCAGAGAGGGCGGGGCTATTTGTAAGAACATCAGCACCGTGCACGATTACTGGAACAATGGGACACTTCATCCTGACCCGATGTCCGAAAGGGGAAACTCTGACGGTGGGATTCACTGACAGTAGGAAGATCAGTCACTCATGTACGCACCCATTTCACCACGACCCTCCTGTGATAGGCCGGGAGAAATTCCATTCCCGACCGCAGCACGGTAAAGAGCTGCCTTGCAGCACGTACGTGCAGAGCACCGCCGCAACTACCGAGGAGATAGAGGTACACATGCCCCCAGACACCCCTGATCGCACACTGNNNNNNNNNNNNNNNNNNNNNNNNNNNNNNNNNNNNNNNNNNNNNNNNNNNNNNNNNNNNNNNNNNNNNNNNNNNNNNNNNNNNNNNNNNNNNNNNNNNNNNNNNNNNNNNNNNNNNNNNNNNNNNNNNNNNNNNNNNNNNNNNNNNNNNNNNNNNNNNNNNNNNNNNNNNNNNNNNNNNNNNNNNNNNNNNNNNNNNNNNNNNNNNNNNNNNNNNNNNNNNNNNNNNNNNNNNNNNNNNNNNNNNNNNNNNNNNNNNNNNNNNNNNAAAGCAAGGAACCCCACCGTGACGTACGGGAAAAACCAAGTCATCATGCTACTGTATCCCGACCACCCAACACTCCTGTCCTACCGGAACATGGGAGAAGAACCAAACTACCAAGAAGAGTGGGTGACGCATAAGAAGGAAGTCGTGCTAACCGTGCCGACTGAAGGGCTCGAGGTCACGTGGGGTAACAACGAGCCGTATAAGTATTGGCCGCAGTTATCTACAAACGGTACAGCCCATGGCCACCCGCATGAGATAATTCTGTATTATTATGAGCTGTACCCTACTATGACTGTAGTAGTTGTGTCAGTGGCCTCGTTCGTACTCCTGTCGATGGTGGGTGTGGCAGTGGGGATGTGCATGTGTGCACGACGCAGATGCATCACACCGTACGAACTGACACCAGGAGCTACCATCCCTTTCCTGCTTAGCCTAATATGCTGCATCAGAACAGCTAAAGCGGCCACATACCAAGAGGCTGCAGTATACCTGTGGAATGAACAGCAACCTTTGTTTTGGCTACAAGCCCTTATTCCGCTGGCAGCCCTGATTGTCCTATGCAACTGTCTGAGACTCTTACCATGCTGCTGTAAAACGTTGGCTTTTTTAGCCGTAATGAGCGTCGGTGCCCACACTGTGAGCGCGTACGAACACGTAACAGTGATCCCGAACACGGTGGGAGTACCGTATAAGACTCTAGTCAATAGACCGGGCTACAGTCCCATGGTATTGGAGATGGAACTACTGTCAGTCACTTTGGAGCCAACGCTATCGCTTGATTACATCACGTGCGAGTACAAAACCGTTATCCCGTCTCCGTACGTGAAATGCTGCGGTACAGCAGAGTGCAAGGACAAAAACCTACCTGACTACAGCTGTAAGGTCTTCACCGGCGTCTACCCATTTATGTGGGGCGGAGCCTACTGCTTCTGCGACGCTGAAAACACGCAATTGAGCGAAGCACACGTGGAGAAGTCCGAATCATGCAAAACAGAATTTGCATCAGCATACAGGGCTCATACCGCATCCGCATCAGCTAAGCTCCGCGTCCTTTACCAAGGAAATAACATCACTGTAACTGCCTATGCTAACGGCGACCATGCCGTCACAGTTAAGGACGCCAAATTCATTGTGGGGCCAATGTCTTCAGCCTGGACACCTTTCGACAACAAAATTGTGGTGTACAAAGGTGACGTCTATAACATGGACTACCCGCCCTTTGGCGCAGGAAGACCAGGACAATTTGGCGATATCCAAAGTCGCACACCTGAGAGTACAGACGTCTATGCTAATACACAACTGGTACTGCAGAGACCGGCTGCGGGTACGGTACATGTGCCATACTCTCAGGCACCATCTGGCTTTAAGTATTGGCTAAAAGAACGAGGGGCGTCGCTGCAGCACACAGCACCATTTGGCTGCCAAATAGCAACAAACCCGGTAAGAGCGATGAATTGCGCCGTAGGGAACATGCCCATCTCCATCGACATACCGGATGCGGCCTTCATTAGGGTCGTCGACGCGCCCTCTTTAACGGACATGTCGTGCGAGGTACCAACCTGCACCCATTCCTCAGATTTCGGGGGCGTCGCCATTATTAAATATGCAGCCAGCAAGAAAGGCAAGTGTGCGGTGCATTCGATGACCAACGCCGTCACAATTCGGGAAGCTGAGATAGAAGTTGAAGGGAATTCTCAGCTGCAAATCTCTTTCTCGACGGCCTTGGCCAGCGCCGAATTCCGCGTACAAGTCTGTTCTACACAAGTACACTGTGTAGCCGAGTGCCACCCTCCGAAGGACCACATAGTCAATTACCCGGCGTCACATACCACCCTCGGGGTCCAGGACATTTCCGCTACGGCGCTGTCATGGGTGCAGAAGATCACGGGAGGCGTGGGACTGGTTGTCGCTGTTGCAGCACTGATTCTAATCGTGGTGCTATGCGTGTCGTTCAGCAGGCACTAA
		</sequence>
		<sequence>
			<taxon idref="OM128431|Brazil|RJ|2018-06-06"/>
			ATGGATCCTGTGTACGTGGACATAGACGCTGACAGCGCCTTTTTGAAGGCCCTGCAACGTGCGTACCCCATGTTTGAGGTGGAACCCAGGCAGGTCACACCGAATGACCATGCTAATGCTAGAGCGTTCTCGCATCTAGCTATAAAACTAATAGAGCAGGAAATTGATCCCGACTCAACCATCCTGGACATCGGCAGTGCACCAGCAAGGAGGATGATGTCGGACAGGAAGTACCACTGCGTCTGCCCGATGCGCAGCGCAGAAGATCCCGAGAGACTCGCCAATTATGCGAGAAAGCTAGCATCTGCTGCAGGAAAAGTCCTGGACAGAAACATCTCTGGAAAGATCGGGGACTTACAAGCAGTAATGGCCGTGCCAGACACGGAGACGCCAACATTCTGCTTGCACACAGATGTCTCATGTAGACAGAGAGCAGACGTCGCGATATACCAAGACGTCTATGCTGTACACGCACCCACGTCGCTATACCACCAGGCGATTAAAGGGGTCCGAGTGGCGTACTGGGTAGGGTTCGACACAACCCCGTTCATGTACAATGCCATGGCGGGTGCCTACCCCTCATATTCGACAAACTGGGCAGACGAGCAGGTACTGAAGGCTAAGAACATAGGATTATGTTCAACAGACCTGACGGAAGGTAGACGAGGTAAATTGTCTATTATGAGAGGGAAGAAGCTAAAACCGTGTGACCGTGTGCTGTTCTCAGTAGGGTCAACGCTCTACCCGGAAAGCCGCAAGCTACTTAAGAGCTGGCACTTACCATCGGTGTTCCATCTAAAGGGCAAACTCAGCTTCACATGCCGCTGTGATACAGTGGTTTCGTGCGAGGGCTACGTCGTTAAGAGAATAACGATGAGCCCAGGCCTTTATGGAAAAACCACAGGGTATGCGGTAACCCACCACGCAGACGGATTCTTGATGTGCAAGACTACCGACACGGTTGACGGCGAAAGAGTGTCATTCTCGGTGTGCACATACGTGCCGGCGACCATTTGTGATCAAATGACCGGCATCCTTGCTACAGAAGTCACGCCGGAGGATGCACAGAAGCTGTTGGTGGGGCTGAACCAGAGAATAGTGGTTAACGGCAGAACGCAACGGAATACGAACACCATGAAAAACTATCTGCTTCCCGTGGTCGCCCAAGCCTTCAGTAAGTGGGCAAAGGAGTGCCGGAAAGACATGGAAGATGAAAAACTCCTGGGGGTCAGAGAAAGAACACTGACCTGCTGCTGTCTATGGGCATTCAAGAAGCAGAAAACACACACGGTCTACAAGAGGCCTGATACCCAGTCAATTCAGAAGGTTCAGGCCGAGTTTGACAGCTTTGTGGTACCGAGCCTGTGGTCGTCCGGGTTGTCAATCCCCTTGAGGACTAGAATCAAATGGTTGTTAAGCAAGGTGCCAAAAACCGACCTGATCCCATATAGCGGGGACGCCCAAGAAGCCCGGGACGCAGAAAAAGAAGCAGAGGAAGAACGAGAAGCAGAACTGACTCGTGAAGCCCTACCACCTCTACAGGCAGCACAGGAAGATGTTCAGGTCGAAATCGACGTGGAACAGCTTGAGGACAGAGCGGGTGCAGGAATAATAGAGACTCCTAGAGGAGCTATCAAAGTTACTGCCCAACCAACAGACCACGTCGTGGGAGAGTACCTGGTACTTTCCCCGCAGACCGTACTACGGAGCCAGAAGCTCAGCCTAATTCACGCTTTGGCGGAGCAAGTGAAGACGTGCACGCACAGCGGACGAGCAGGGAGGTACGCGGTCGAAGCGTACGACGGCCGAGTCCTAGTGCCCTCAGGCTATGCAATCTCGCCTGAAGACTTCCAGAGTCTAAGCGAAAGCGCAACGATGGTGTATAACGAAAGAGAGTTCGTAAACAGAAAGCTACACCACATTGCGATGCACGGACCAGCCCTGAACACCGACGAAGAGTCGTATGAGCTGGTGAGGGCAGAGAGGACAGAACACGAGTACGTCTACGATGTGGACCAGAGAAGATGCTGTAAGAAGGAAGAAGCTGCAGGACTGGTACTGGTGGGCGACTTGACTAATCCGCCCTACCACGAATTCGCATATGAAGGGCTAAAAATCCGCCCTGCCTGCCCATACAAAATTGCAGTCATAGGAGTCTTCGGAGTACCAGGATCCGGCAAGTCAGCTATTATCAAGAACCTAGTTACCAGGCAAGACCTGGTGACTAGCGGAAAGAAAGAAAACTGCCAAGAAATCACCACCGACGTGATGAGACAGAGAGGTCTAGAGATATCTGCACGTACGGTTGACTCGCTGCTCTTGAATGGATGCAACAGGCCAGTCGACGTGTTGTACGTAGACGAGGCGTTTGCGTGCCACTCTGGAACGTTACTTGCTTTGATCGCCTTGGTTAGACCAAGGCAGAAAGTTGTACTCTGTGGTGACCCGAAGCAGTGCGGCTTCTTCAATATGATGCAGATGAAAGTCAACTATAATCACAACATCTGCACCCAAGTGTACCACAAAAGTATCTCCAGGCGGTGTACACTGCCTGTGACCGCCATTGTGTCATCGTTACATTACGAAGGCAAAATGCGCACTACGAATGAGTACAACAAGCCGATTGTAGTGGACACTACAGGCTCAACAAAACCTGACGCTGGAGATCTCGTGTTAACGTGCTTCAGAGGGTGGGTTAAACAACTGCAAATTGACTATCGTGGATACGAGGTCATGACAGCAGCCGCATCCCAAGGGTTAACCAGAAAAGGAGTTTATGCAGTTAGGCAAAAAGTTAATGAAAACCCGCTCTATGCATCAACGTCAGAGCACGTCAACGTACTCCTAACACGTACGGAAGGTAAACTGGTATGGAAGACACTTTCCGGTGACCCGTGGATAAAGACGCTGCAGAACCCACCGAAAGGAAACTTCAAAGCAACTATCAAGGAGTGGGAGGTGGAGCATGCATCAATAATGGCGGGCATCTGCAGTCACCAAATGACCTTTGATACATTCCAAAACAAAGCCAATGTTTGTTGGGCTAAGAGCTTGGTCCCTATCCTCGAAACAGCGGGGATAAAACTAAATGATAGGCAGTGGTCCCAGATAATTCAAGCCTTCAAAGAAGATAAAGCATACTCACCTGAAGTAGCCCTGAATGAAATATGCACGCGCATGTATGGGGTGGATTTAGACAGTGGGCTATTTTCTAAACCATTGGTGTCTGTGTATTACTCGGATAACCACTGGGATAATAGGCCTGGAGGGAAGATGTTCGGATTCAACCCCGAGGCAGCATCCATTCTAGAAAGAAAGTATCCATTCACAAAAGGGAAGTGGAACATCAACAAGCAGATCTGTGTGACCACCAGGAGGATAGAAGACTTTAACCCTACCACCAATATTATACCGGCCAATAGGAGACTACCACACTCATTAGTGGCCGAACACCGCCCAGTAAAAGGGGAAAGAATGGAATGGCTGGTTAATAAGATAAACGGCCACCACGTGCTCCTGGTCAGTGGCTATAATCTTGTACTGCCTACTAAGAGAGTCACTTGGGTAGCGCCACTAGGTGTCCGCGGAGCGGACTACACATACAACCTAGAGTTGGGTCTGCCAGCAACGCTTGGCAGGTATGACCTAGTGGTCATAAACATCCACACACCTTTTCGCATACACCATTACCAACAGTGCGTAGACCACGCAATGAAACTGCAAATGCTCGGGGGTGACTCATTGAGACTGCTCAAACCGGGTGGCTCTCTATTGATCAGAGCATATGGTTACGCAGATAGAACCAGTGAACGAGTCATCTGCGTGTTGGGACGCAAGTTCAGATCGTCTAGAGCGTTGAAACCACCATGTGTCACCAGCAACACTGAGATGTTTTTTCTATTCAGCAACTTTGACAATGGCAGAAGGAATTTCACAACTCATGTCATGAATAATCAACTGAATGCAGCCTTTGTAGGACAGGCCACCCGAGCAGGATGTGCACCGTCGTACCGGGTAAAACGCATGGACATCGCGAAGAACGATGAAGAGTGCGTAGTTAACGCCGCTAACCCTCGCGGGTTACCGGGTGACGGTGTTTGCAAGGCAGTATACAAAAAATGGCCGGAGTCCTTTAAGAATAGTGCAACACCAGTGGGAACCGCAAAAACAGTCATGTGCGGTACGTATCCAGTAATCCATGCCGTTGGACCGAATTTCTCTAATTATTTGGAATCTGAAGGGGACCGGGAATTGGCAGCTGCCTATCGAGAAGTCGCAAAGGAAGTAACTAGACTGGGAGTAAATAGTGTAGCTATACCTCTCCTCTCCACAGGTGTATACTCAGGAGGGAAAGATAGGCTGACCCAGTCACTGAACCACCTCTTCACAGCCATGGACTCGACGGATGCAGACGTGGTCATCTACTGTCGCGACAAAGAATGGGAGAAGAAAATATCCGAGGCCATACAGATGCGGACTCAAGTGGAGTTGCTGGATGAGCACATCTCCATAGACTGCGATATTGTTCGCGTGCACCCTGACAGCAGCTTGGCAGGCAGAAAAGGATACAGCACCACGGAAGGCGCACTGTACTCATATCTAGAAGGGACTCGTTTTCACCAGACGGCAGTGGACATGGCAGAGATATATACTATGTGGCCAAAGCAAACAGAGGCCAACGAGCAAGTCTGCCTATATGCCCTGGGGGAAAGTATTGAATCGATCAGGCAGAAATGCCCGGTGGATGATGCAGATGCATCGTCTCCTCCAAAAACTGTCCCGTGCCTTTGCCGTTACGCCATGACTCCGGAACGCGTCACCAGACTTCGCATGAACCACGTCACAAGTATAATTGTGTGTTCCTCGTTTCCCCTTCCAAAGTACAAAATAGAAGGAGTGCAAAAAGTCAAATGCTCTAAGGTAATGCTATTTGACCACAACGTGCCATCACGCGTAAGTCCAAGGGAATATAGATCTTCCCCGGAGGCTGCACAGGAAGCGAGCACAACCACGTCACTGACGCATAGCCAATTCGACCTAAGCGTTGACGGCGAGATACTACCCGTCCCGTCAGATCTGGATGCTGACGCCCCAGCCCTAGAACCAGCTCTAGACGACAGGGCGACACACACGTTGCCATCCACAACCGGAAACCTTGCGGCCGTGTCTGACTGGGTAATGAGCACCGTACCTGTCGCGCCGCCCAGAAGAAGGCGAGGGAGAAACCTGACTGTGACATGCGACGAGAGAGAAGGGAACATAATACCCATGGCTAGCGTCCGATTCTTTAGGGCAGAGCTGCGTCCGGTCGTACAAGAAACAGCGGAGACGCGTGACACAGCAATGTCTCTTCAGGCACCGCCGAGTACCGCCACGGAACTGAATCATCCGCCGATCTCCTTCGGAGCACCAAGCGAGACGTTCCCCATTACATTTGGGGACTTCAACGAAGGAGAAATCGAAAGCTTGTCTTCTGAGCTGCTAACTTTCGGAGACTTCCTACCCGGAGAAGTGGATGACTTGACAGATAGCGACTGGTCCACGTGCTCAGACACGGACGACGAGTTATGACTAGACAGGGCAGGTGGGTATATATTCTCGTCGGACACCGGTCCAGGTCATTTACAACAGAAGTCAGTACGCCAGTCAGTGCTGCCGGTGAACACCCTGGAGGAAGTCCACGAGGAGAAGTGTTACCCACCTAAGTTGGATGAAGTAAAGGAGCAACTATTACTTAAGAAACTCCAGGAGAGTGCATCCATGGCCAACAGAAGCAGGTACCAGTCGCGCAAAGTAGAAAACATGAAAGCAACAATCATCCAGAGACTAAAGAGAGGCTGTAGACTATACTTAATGTCAGAGACCTCAAAAGTCCCTACTTACCGGACCACATATCCGGCGCCTGTGTACTCGCCTCCGGTCAACGTCCGACTGTCCAACCCCGAGTCCGCAGTGGCAGCATGCAATGAGTTCCTAGCTAGAAACTATCCAACTGTCTCATCATACCAAATTACCGACGAGTATGATGCATATTTAGACATGGTGGACGGGTCGGAGAGTTGCCTGGATCGAGCGACATTCAATCCGTCAAAACTTAGGAGCTACCCGAAACAGCACGCTTACCATGCGCCCTCCATCAGAAGCGCTGTACCGTCCCCATTCCAGAACACACTACAGAATGTACTGGCAGCAGCCACGAAAAGAAACTGCAACGTCACACAGATGAGGGAATTACCCACTTTGGACTCAGCAGTATTCAACGTGGAGTGTTTTAAAAAATTCGCATGCAACCAAGAATACTGGGAAGAATTTGCTGCCAGCCCTATTAGGATAACAACTGAGAATTTAACAACCTATGTTACTAAACTAAAAGGGCCAAAAGCAGCAGCGCTATTTGCAAAAACCCACAATCTGCTGCCACTGCAGGAAGTACCAATGGATAGGTTCACAGTAGATATGAAAAGGGACGTGAAGGTGACTCCTGGTACAAAGCACACAGAGGAAAGACCTAAGGTGCAGGTTATACAGGCGGCTGAACCCTTGGCGACAGCATACCTATGTGGGATTCACAGAGAGCTGGTTAGGAGGCTGAACGCCGTCCTCCTACCCAATGTACATACACTATTTGATATGTCTGCCGAGGATTTCGATGCCATCATAGCCGCACACTTTAAGCCAGGAGACACTGTTTTAGAAACGGACATAGCCTCCTTTGACAAGAGCCAAGATGATTCACTTGCGCTTACTGCCTTGATGTTGTTAGAAGATTTAGGGGTGGATCACTCCCTGTTGGACTTGATAGAGGCCGCTTTTGGAGAGATTTCCAGCTGTCATCTACCGACAGGTACGCGCTTCAAGTTCGGCGCCATGATGAAATCTGGTATGTTCCTAACTCTGTTCGTCAACACATTGCTAAACATCACCATCGCTAGCCGCGTGCTGGAAGATCGTCTGACAAAATCCGCGTGCGCGGCCTTCATCGGCGACGACAACATAATACATGGAGTCGTCTCCGATGAATTGATGGCAGGCAGATGCGCCACTTGGATGAACATGGAAGTGAAGATCATAGATGCAGTTGTATCCTTGAAAGCCCCTTACTTTTGTGGAGGGTTTATACTGCACGATACTGTGACGGGAACAGCCTGCAGAGTGGCAGACCCGCTAAAAAGGCTATTCAAACTGGGCAAACCGCTAGCGGCAGGTGACGAACAAGATGAAGATAGAAGACGAGCGCTGGCTGACGAAGTGATCAGATGGCAACGAACAGGGCTAATTGATGAGTTGGAGAAAGCGGTATACTCTAGGTATGAAGTGCAGGGTATATCAGTTGTGGTAATGTCCATGGCCACCTTTGCAAGCTCCAGATCTAACTTCGAGAAGCTCAGAGGACCCGTCATAACTTTGTACGGCGGTCCTAAATAGATGGAGTACATCCCAACCCAAACTTTTTACAATAGGAGGTACCAGCCTCGACCCTGGACTCCGCGCCCCACTATCCAAGTAATCAGGCCCAGACCGCGCCCTCAGAGGCAAGCCGGGCAACTTGCCCAGCTGATCTCAGCAGTTAATAAACTGACAATGCGCGCGGTACCCCAACAGAAGCCACGCAGGAATCGGAAGAATAAGAAGCAAAAGCAAAAGCGACAGGCGCCACAAAACAACACAAATCAAAAGAAGCAGCCGCCTAAAAAGAAACCAGCTCAAAAGAAAAAGAAGCCGGGCCGCAGAGAGAGGATGTGCATGAAAATCGAAAATGATTGTATTTTTGAAGTCAAGTATGAAGGTAAGGTAACAGGTTACGCGTGCTTGGTGGGGGACAAAGTAATGAAACCAGCACACGTAAAGGGGACCATCGATAACGCGGACCTGGCCAAACTGGCCTTTAAGCGGTCATCTAAGTATGACCTTGAATGCGCGCAGATACCCGTGCACATGAAGTCCGACGCTTCGAAGTTCACCCATGAGAAACCAGAGGGGTACTACAACTGGCACCACGGAGCAGTACAGTACTCAGGAGGCCGGTTCACCATCCCCACAGGTGCTGGCAAACCAGGGGACAGCGGCAGACCGATCTTCGACAACAAGGGACGCGTGGTGGCCATAGTCTTAGGAGGAGCTAATGAAGGAGCCCGTACAGCCCTCTCGGTGGTGACCTGGAATAAAGACATTGTCACTAAAATCACCCCCGAGGGGGCCGAAGAGTGGAGTCTTGCCATCCCAGTCATGTGCCTGCTGGCAAATACCACGTTCCCCTGCTCCCAGCCCCCTTGCACTCCCTGCTGCTATGAAAGGGAACCAGAGGAAACCCTACGCATGCTTGAGGACAACGTCATGAGACCTGGGTACTATCAGCTGCTACAAGCATCCTTAACATGTTCTCCCCACCGTCAGCGACGCAGTACCAAGGACAACTTCAATGTCTATAAAGCCACAAGACCGTACTTAGCTCACTGTCCCGACTGTGGAGAAGGGCACTCGTGCCATAGTCCCGTAGCATTAGAACGCATCAGAAATGAAGCGACAGACGGGACGCTGAAAATCCAGGTCTCCTTGCAAATCGGAATAAAGACGGATGATAGCCACGATTGGACCAAGCTGCGTTACATGGACAACCACACGCCAGCGGACGCAGAGAGGGCGGGGCTATTTGTAAGAACATCAGCACCGTGCACGATTACTGGAACAATGGGACACTTCATCCTGACCCGATGTCCGAAAGGGGAAACTCTGACGGTGGGATTCACTGACAGTAGGAAGATCAGTCACTCATGTACGCACCCATTTCACCACGACCCTCCTGTGATAGGCCGGGAGAAATTCCATTCCCGACCGCAGCACGGTAAAGAGCTGCCTTGCAGCACGTACGTGCAGAGCACCGCCGCAACTACCGAGGAGATAGAGGTACACATGCCCCCAGACACCCCTGATCGCACACTGATGTCACAACAGTCCGGCAACGTAAAGATCACAGTTAATGGCCAGACGGTGCGGTACAAGTGTAATTGCGGTGGCTCAAATGAAGGACTAATAACTACAGACAAAGTGATTAATAACTGCAAAGTTGATCAATGTCATGCCGCGGTCACCAATCACAAAAAGTGGCAGTACAACTCCCCTCTGGTCCCGCGTAATGCTGAACTTGGGGACCGAAAAGGAAAAATCCACATCCCGTTTCCGCTGGCAAATGTAACATGCAGGGTGCCTAAAGCAAGGAACCCCACCGTGACGTACGGGAAAAACCAAGTCATCATGCTACTGTATCCCGACCACCCAACACTCCTGTCCTACCGGAACATGGGAGAAGAACCAAACTACCAAGAAGAGTGGGTGACGCATAAGAAGGAAGTCGTGCTAACCGTGCCGACTGAAGGGCTCGAGGTCACGTGGGGTAACAACGAGCCGTATAAGTATTGGCCGCAGTTATCTACAAACGGTACAGCCCATGGCCACCCGCATGAGATAATTCTGTATTATTATGAGCTGTACCCTACTATGACTGTAGTAGTTGTGTCAGTGGCCTCGTTCGTACTCCTGTCGATGGTGGGTGTGGCAGTGGGGATGTGCATGTGTGCACGACGCAGATGCATCACACCGTACGAACTGACACCAGGAGCTACCGTCCCTTTCCTGCTTAGCCTAATATGCTGCATCAGAACAGCTAAAGCGGCCACATACCAAGAGGCTGCGGTATACCTGTGGAATGAACAGCAACCTTTGTTTTGGCTACAAGCCCTTATTCCGCTGGCAGCCCTGATTGTCCTATGCAACTGTCTGAGACTCTTACCATGCTGCTGTAAAACGTTGGCTTTTTTAGCCGTAATGAGCGTCGGTGCCCACACTGTGAGCGCGTACGAACACGTAACAGTGATCCCGAACACGGTGGGAGTACCGTATAAGACTCTAGTCAATAGACCGGGCTACAGTCCCATGGTATTGGAGATGGAACTACTGTCAGTCACTTTGGAGCCAACGCTATCGCTTGATTACATCACGTGCGAGTACAAAACCGTTATCCCGTCTCCGTACGTGAAATGCTGCGGTACAGCAGAGTGCAAGGACAAAAACCTACCTGACTACAGCTGTAAGGTCTTCACCGGCGTCTACCCATTTATGTGGGGCGGAGCCTACTGCTTCTGCGACGCTGAAAACACGCAATTGAGCGAAGCACACGTGGAGAAGTCCGAATCATGCAAAACAGAATTTGCATCAGCATACAGGGCTCATACCGCATCCGCATCAGCTAAGCTCCGCGTCCTTTACCAAGGAAATAACATCACTGTAACTGCCTATGCTAACGGCGACCATGCCGTCACAGTTAAGGACGCCAAATTCATTGTGGGGCCAATGTCTTCAGCCTGGACACCTTTCGACAACAAAATTGTGGTGTACAAAGGTGACGTCTATAACATGGACTACCCGCCCTTTGGCGCAGGAAGACCAGGACAATTTGGCGATATCCAAAGTCGCACACCTGAGAGTACAGACGTCTATGCTAATACACAACTGGTACTGCAGAGACCGGCTGCGGGTACGGTACATGTGCCATACTCTCAGGCACCATCTGGCTTTAAGTATTGGCTAAAAGAACGAGGGGCGTCGCTGCAGCACACAGCACCATTTGGCTGCCAAATAGCAACAAACCCGGTAAGAGCGATGAATTGCGCCGTAGGGAACATGCCCATCTCCATCGACATACCGGATGCGGCCTTCATTAGGGTCGTCGACGCGCCCTCTTTAACGGACATGTCGTGCGAGGTACCAACCTGCACCCATTCCTCAGATTTCGGGGGCGTCGCCATTATTAAATATGCAGCCAGCAAGAAAGGCAAGTGTGCGGTGCATTCGATGACCAACGCCGTCACAATTCGGGAAGCTGAGATAGAAGTTGAAGGGAATTCTCAGCTGCAAATCTCTTTCTCGACGGCCTTGGCCAGCGCCGAATTCCGCGTACAAGTCTGTTCTACACAAGTACACTGTGTAGCCGAGTGCCACCCTCCGAAGGACCACATAGTCAATTACCCGGCGTCACATACCACCCTCGGGGTCCAGGACATTTCCGCTACGGCGCTGTCATGGGTGCAGAAGATCACGGGAGGCGTGGGACTGGTTGTCGCTGTTGCAGCACTGATTCTAATCGTGGTGCTATGCGTGTCGTTCAGCAGGCACTAA
		</sequence>
		<sequence>
			<taxon idref="KY124329|Brazil|RJ|2016-03-16"/>
			ATGGATCCTGTGTACGTGGACATAGACGCTGACAGCGCCTTTTTGAAGGCCCTGCAACGTGCGTACCCCATGTTTGAGGTGGAACCAAGGCAGGTCACACCGAATGACCATGCTAATGCTAGAGCGTTCTCGCATCTAGCTATAAAACTAATAGAGCAGGAAATTGATCCCGACTCAACCATCCTGGACATCGGCAGTGCACCAGCAAGGAGGATGATGTCGGACAGGAAGTACCACTGCGTCTGCCCGATGCGCAGCGCAGAAGATCCCGAGAGACTCGCCAATTATGCGAGAAAGCTAGCATCTGCTGCAGGAAAAGTCCTGGACAGAAACATCTCTGGAAAGATCGGGGACTTACAAGCAGTAATGGCCGTGCCAGACACGGAGACGCCAACATTCTGCTTGCACACAGATGTCTCATGTAGACAGAGAGCAGACGTCGCGATATACCAAGACGTCTATGCTGTACACGCACCCACGTCGCTATACCACCAGGCGATTAAAGGGGTCCGAGTGGCGTACTGGGTAGGGTTCGACACAACCCCGTTCATGTACAATGCCATGGCGGGTGCCTACCCCTCATATTCGACAAACTGGGCAGACGAGCAGGTACTGAAGGCTAAGAACATAGGATTATGTTCAACAGACCTGACGGAAGGTAGACGAGGTAAATTGTCTATTATGAGAGGGAAGAAGCTAAAACCGTGTGACCGTGTGCTGTTCTCAGTAGGGTCAACGCTCTACCCGGAAAGCCGCAAGCTACTTAAGAGCTGGCACTTACCATCGGTGTTCCATCTAAAGGGCAAACTCAGCTTCACATGCCGCTGTGACACAGTGGTTTCGTGCGAGGGCTACGTCGTTAAGAGAATAACGATGAGCCCAGGCCTTTATGGAAAAACCACAGGGTATGCGGTAACCCACCACGCAGACGGATTCTTGATGTGCAAGACTACCGACACGGTTGACGGCGAAAGAGTGTCATTCTCGGTGTGCACATACGTGCCGGCGACCATTTGTGATCAAATGACCGGCATCCTTGCTACAGAAGTCACGCCGGAGGATGCACAGAAGCTGTTGGTGGGGCTGAACCAGAGAATAGTGGTTAACGGCAGAACGCAACGGAATACGAACACCATGAAAAACTATCTGCTTCCCGTGGTCGCCCAAGCCTTCAGTAAGTGGGCAAAGGAGTGCCGGAAAGACATGGAAGATGAAAAACTCCTGGGGGTCAGAGAAAGAACACTGACCTGCTGCTGTCTATGGGCATTCAAGAAGCAGAAAACACACACGGTCTACAAGAGGCCTGATACCCAGTCAATTCAGAAGGTTCAGGCCGAGTTTGACAGCTTTGTGGTACCGAGCCTGTGGTCGTCCGGGTTGTCAATCCCCTTGAGGACTAGAATCAAATGGTTGTTAAGCAAGGTGCCAAAAACCGACCTGATCCCATATAGCGGGGACGCCCAAGAAGCCCGGGACGCAGAAAAAGAAGCAGAGGAAGAACGAGAAGCAGAACTGACTCGTGAAGCCCTACCACCTCTACAGGCAGCACAGGAAGATGTTCAGGTCGAAATCGACGTGGAACAGCTTGAGGACAGAGCGGGTGCAGGAATAATAGAGACTCCTAGAGGAGCTATCAAAGTTACTGCCCAACCAACAGACCACGTCGTGGGAGAGTACCTGGTAATTTCCCCGCAGACCGTACTACGGAGCCAGAAGCTCAGCCTAATTCACGCTTTGGCGGAGCAAGTGAAGACGTGCACGCACAGCGGACGAGCAGGGAGGTACGCGGTCGAAGCGTACGACGGCCGAGTCCTAGTGCCCTCAGGCTATGCAATCTCGCCTGAAGACTTCCAGAGTCTAAGCGAAAGCGCAACGATGGTGTATAACGAAAGAGAGTTCGTAAACAGAAAGCTACACCACATTGCGATGCACGGACCAGCCCTGAACACCGACGAAGAGTCGTATGAGCTGGTGAGGGCAGAGAGGACAGAACACGAGTACGTCTACGATGTGGACCAGAGAAGATGCTGTAAGAAGGAAGAAGCTGCAGGACTGGTACTGGTGGGCGACTTGACTAATCCGCCCTACCACGAATTCGCATATGAAGGGCTAAAAATCCGCCCTGCCTGCCCATACAAAATTGCAGTCATAGGAGTCTTCGGAGTACCAGGATCTGGCAAGTCAGCTATTATCAAGAACCTAGTTACCAGGCAAGACCTGGTGACTAGCGGAAAGAAAGAAAACTGCCAAGAAATCACCACCGACGTGATGAGACAGAGAGGTCTAGAGATATCTGCACGTACGGTTGACTCGCTGCTCTTGAATGGATGCAACAGGCCAGTCGACGTGTTGTACGTAGACGAGGCGTTTGCGTGCCACTCTGGAACGTTACTTGCTTTGATCGCCTTGGTTAGACCAAGGCAGAAAGTTGTACTCTGTGGTGACCCGAAGCAGTGCGGCTTCTTCAATATGATGCAGATGAAAGTCAACTATAATCACAACATCTGCACCCAAGTGTACCACAAAAGTATCTCCAGGCGGTGTACACTGCCTGTGACCGCCATTGTGTCATCGTTGCATTACGAAGGCAAAATGCGCACTACGAATGAGTACAACAAGCCGATTGTAGTGGACACTACAGGCTCAACAAAACCTGACGCTGGAGATCTCGTGTTAACGTGCTTCAGAGGGTGGGTTAAACAACTGCAAATTGACTATCGTGGATACGAGGTCATGACAGCAGCCGCATCCCAAGGGTTAACCAGAAAAGGAGTTTATGCAGTTAGGCAAAAAGTTAATGAAAACCCGCTCTATGCATCAACGTCAGAGCACGTCAACGTACTCCTAACACGTACGGAAGGTAAACTGGTATGGAAGACACTTTCCGGTGACCCGTGGATAAAGACGCTGCAGAACCCACCGAAAGGAAACTTCAAAGCAACTATCAAGGAGTGGGAGGTGGAGCATGCATCAATAATGGCGGGCATCTGCAGTCACCAAATGACCTTTGATACATTCCAAAACAAAGCCAATGTTTGTTGGGCTAAGAGCTTGGTCCCTATCCTCGAAACAGCGGGGATAAAACTAAATGATAGGCAGTGGTCCCAGATAATTCAAGCCTTCAAAGAAGATAAAGCATACTCACCTGAAGTAGCCCTGAATGAAATATGCACGCGCATGTATGGGGTGGATTTAGACAGTGGGCTATTTTCTAAACCATTGGTGTCTGTGTATTACGCGGATAACCACTGGGATAATAGGCCTGGAGGGAAGATGTTCGGATTCAACCCCGAGGCAGCATCCATTCTAGAAAGAAAGTATCCATTCACAAAAGGGAAGTGGAACATCAACAAGCAGATCTGCGTGACCACCAGGAGGATAGAAGACTTTAACCCTACCACCAATATTATACCGGCCAATAGGAGACTACCACACTCATTAGTGGCCGAACACCGCCCAGTAAAAGGGGAAAGAATGGAATGGCTGGTTAATAAGATAAACGGCCACCACGTGCTCCTGGTCAGTGGCTATAATCTTGTACTGCCTACTAAGAGAGTCACTTGGGTAGCGCCACTAGGTGTCCGCGGAGCGGACTACACATACAACCTAGAGTTGGGTCTGCCAGCAACGCTTGGCAGGTATGACCTAGTGGTCATAAACATCCACACACCTTTTCGCATACACCATTACCAACAGTGCGTAGACCACGCAATGAAACTGCAAATGCTCGGGGGTGACTCATTGAGACTGCTCAAACCGGGTGGCTCTCTATTGATCAGAGCATATGGTTACGCAGATAGAACCAGTGAACGAGTCATCTGCGTGTTGGGACGCAAGTTCAGATCGTCTAGAGCGTTGAAACCACCATGTGTCACTAGCAACACTGAGATGTTTTTCCTATTCAGCAACTTTGACAATGGCAGAAGGAATTTCACAACTCATGTCATGAATAATCAACTGAATGCAGCCTTTGTAGGACAGGCCACCCGAGCAGGATGTGCACCGTCGTACCGGGTAAAACGCATGGACATCGCGAAGAACGATGAAGAGTGCGTAGTTAACGCCGCTAACCCTCGCGGGTTACCGGGTGACGGTGTTTGCAAGGCAGTATACAAAAAATGGCCGGAGTCCTTTAAGAATAGTGCAACACCAGTGGGAACCGCAAAAACAGTCATGTGCGGTACGTATCCAGTAATCCACGCCGTTGGACCGAATTTCTCTAATTATTTGGAATCTGAAGGGGACCGGGAATTGGCAGCTGCCTATCGAGAAGTCGCAAAGGAAGTAACTAGACTGGGAGTAAATAGTGTAGCTATACCTCTCCTCTCCACAGGTGTATACTCAGGAGGGAAAGATAGGCTGACCCAGTCACTGAACCACCTCTTCACAGCCATGGACTCGACGGATGCAGACGTGGTCATCTACTGTCGCGACAAAGAATGGGAGAAGAAAATATCCGAGGCCATACAGATGCGGACTCAAGTGGAGTTGCTGGATGAGCACATCTCCATAGACTGCGATATTGTTCGCGTGCACCCTGACAGCAGCTTGGCAGGCAGAAAAGGATACAGCACCACGGAAGGCGCACTGTACTCATATCTAGAAGGGACTCGTTTTCACCAGACGGCAGTGGACATGGCAGAGATATATACTATGTGGCCAAAGCAAACAGAGGCCAACGAGCAAGTCTGCCTATATGCCCTGGGGGAAAGTATTGAATCGATCAGGCAGAAATGCCCGGTGGATGATGCAGATGCATCGTCTCCTCCAAAAACTGTCCCGTGCCTTTGCCGTTACGCCATGACTCCGGAACGCGTCACCCGACTTCGCATGAACCACGTCACAAGTATAATTGTGTGTTCCTCGTTTCCCCTTCCAAAGTACAAAATAGAAGGAGTGCAAAAAGTCAAATGCTCTAAGGTAATGCTATTTGACCACAACGTGCCATCACGCGTAAGTCCAAGGGAATATAGATCTTCCCCGGAGGCTGCACAGGAAGCGAGTACAACCACGTCACTGACGCATAGCCAATTCGACCTAAGCGTTGACGGCGAGATACTACCCGTCCCGTCAGATCTGGATGCTGACGCCCCAGCCCTAGAACCAGCTCTAGACGACAGGGCGACACACACGTTGCCATCCACAACCGGAAACCTTGCGGCCGTGTCTGACTGGGTAATGAGCACCGTACCTGTCGCGCCGCCCAGAAGAAGGCGAGGGAGAAACCTGACTGTGACATGCGACGAGAGAGAAGGGAACATAACACCCATGGCTAGCGTCCGATTCTTTAGGGCAGAGCTGCGTCCGGTCGTACAAGAAACAGCGGAGACGCGTGACACAGCAATGTCTCTTCAGGCACCGCCGAGTACCGCCACGGAACTGAATCATCCGCCGATCTCCTTCGGAGCACCAAGCGAGACGTTCCCCATTACATTTGGGGACTTCAACGAAGGAGAAATCGAAAGCTTGTCTTCTGAGCTGCTAACTTTCGGAGACTTCCTACCCGGAGAAGTGGATGACTTGACAGATAGCGACTGGTCCACGTGCTCAGACACGGACGACGAGTTATGACTAGACAGGGCAGGTGGGTATATATTCTCGTCGGACACCGGTCCAGGTCATTTACAACAGAAGTCAGTACGCCAGTCAGTGCTGCCGGTGAACACCCTGGAGGAAGTCCACGAGGAGAAGTGTTACCCACCAAAGTTGGATGAAGTAAAGGAGCAACTATTACTTAAGAAACTCCAGGAGAGTGCATCCATGGCCAACAGAAGCAGGTACCAGTCGCGCAAAGTAGAAAACATGAAAGCAACAATCATCCAGAGACTAAAGAGAGGCTGTAGACTATACTTAATGTCAGAGACCTCAAAAGTCCCTACTTACCGGACCACATATCCGGCGCCTGTGTACTCGCCTCCGGTCAACGTCCGACTGTCCAACCCCGAGTCCGCAGTGGCAGCATGCAATGAGTTCCTAGCTAGAAACTATCCAACTGTCTCATCATACCAAATTACCGACGAGTATGATGCATATTTAGACATGGTGGACGGGTCGGAGAGTTGCCTGGATCGAGCGACATTCAATCCGTCAAAACTTAGGAGCTACCCGAAACAGCACGCTTACCATGCGCCCTCCATCAGAAGCGCTGTACCGTCCCCATTCCAGAACACACTACAGAATGTACTGGCAGCAGCCACGAAAAGAAACTGCAACGTCACACAGATGAGGGAATTACCCACTTTGGACTCAGCAGTATTCAACGTGGAGTGTTTTAAAAAATTCGCATGCAACCAAGAATACTGGGAAGAATTTGCTGCCAGCCCTATTAGGATAACAACTGAGAATTTAACAACCTATGTTACTAAACTAAAAGGGCCAAAAGCAGCAGCGCTATTTGCAAAAACCCACAATCTGCTGCCACTGCAGGAAGTACCAATGGATAGGTTCACAGTAGATATGAAAAGGGACGTGAAGGTGACTCCTGGTACAAAGCACACAGAGGAAAGACCTAAGGTGCAGGTTATACAGGCGGCTGAACCCTTGGCGACAGCATATCTATGTGGGATTCACAGAGAGCTGGTTAGGAGGCTGAACGCCGTCCTCCTACCCAATGTACATACACTATTTGATATGTCTGCCGAGGATTTCGATGCCATCATAGCCGCACACTTTAAGCCAGGAGACACTGTTTTAGAAACGGACATAGCCTCCTTTGACAAGAGCCAAGATGATTCACTTGCGCTTACTGCCTTGATGTTGTTAGAAGATTTAGGGGTGGATCACTCCCTGTTGGACTTGATAGAGGCCGCTTTTGGAGAGATTTCCAGCTGTCATCTACCGACAGGTACGCGCTTCAAGTTCGGCGCCATGATGAAATCTGGTATGTTCCTAACTCTGTTCGTCAACACATTGCTAAACATCACCATCGCTAGCCGCGTGCTGGAAGATCGTCTGACAAAATCCGCGTGCGCGGCCTTCATCGGCGACGACAACATAATACATGGAGTCGTCTCCGATGAATTGATGGCAGACAGATGCGCCACTTGGATGAACATGGAAGTGAAGATCATAGATGCAGTTGTATCCTTGAAAGCCCCTTACTTTTGTGGAGGGTTTATACTGCACGATACTGTGACGGGAACAGCCTGCAGAGTGGCAGACCCGCTAAAAAGGCTATTCAAACTGGGCAAACCGCTAGCGGCAGGKGACGAACAAGATGAAGATAGAAGACGAGCGCTGGCTGACGAAGTGATCAGATGGCAACGAACAGGGCTAATTGATGAGTTGGAGAAAGCGGTATACTCTAGGTATGAAGTGCAGGGTATATCAGTTGTGGTAATGTCCATGGCCACCTTTGCAAGCTCCAGATCTAACTTCGAGAAGCTCAGAGGACCCGTCATAACTTTGTACGGCGGTCCTAAATAGATGGAGTACATCCCAACCCAAACTTTTTACAATAGGAGGTACCAGCCTCGACCCTGGACTCCGCGCCCCACTATCCAAGTAATCAGGCCCAGACCGCGCCCTCAGAGGCAAGCCGGGCAACTTGCCCAGCTGATCTCAGCAGTTAATAAACTGACAATGCGCGCGGTACCCCAACAGAAGCCACGCAGGAATCGGAAGAATAAGAAGCAAAAGCAAAAGCGACAGGCGCCACAAAACAACACAAACCAAAAGAAGCAGCCGCCTAAAAAGAAACCAGCTCAAAAGAAAAAGAAGCCGGGCCGCAGAGAGAGGATGTGCATGAAAATCGAAAATGATTGTATTTTTGAAGTCAAGTATGAAGGTAAGGTAACAGGTTACGCGTGCTTGGTGGGGGACAAAGTAATGAAACCAGCACACGTAAAGGGGACCATCGATAACGCGGACCTGGCCAAACTGGCCTTTAAGCGGTCATCTAAGTATGACCTTGAATGCGCGCAGATACCCGTGCACATGAAGTCCGACGCTTCGAAGTTCACCCATGAGAAACCAGAGGGGTACTACAACTGGCACCACGGAGCAGTACAGTACTCAGGAGGCCGGTTCACCATCCCCACAGGTGCTGGCAAACCAGGGGACAGCGGCAGACCGATCTTCGACAACAAGGGACGCGTGGTGGCCATAGTCTTAGGAGGAGCTAATGAAGGAGCCCGTACAGCCCTCTCGGTGGTGACCTGGAATAAAGACATTGTCACTAAAATCACCCCCGAGGGGGCCGAAGAGTGGAGTCTTGCCATCCCAGTCATGTGCCTGCTGGCAAATACCACGTTCCCCTGCTCCCAGCCCCCTTGCACTCCCTGCTGCTATGAAAGGGAACCAGAGGAAACCCTACGCATGCTTGAGGACAACGTCATGAGACCTGGGTACTATCAGCTGCTACAAGCATCCTTAACATGTTCTCCCCACCGTCAGCGACGCAGTACCAAGGACAACTTCAATGTCTATAAAGCCACAAGACCGTACTTAGCTCACTGTCCCGACTGTGGAGAAGGGCACTCGTGCCATAGTCCCGTAGCATTAGAACGCATCAGAAATGAAGCGACAGACGGGACGCTGAAAATCCAGGTCTCCTTGCAAATCGGAATAAAGACGGATGATAGCCACGATTGGACCAAGCTGCGTTACATGGACAACCACACGCCAGCGGACGCAGAGAGGGCGGGGCTATTTGTAAGAACATCAGCACCGTGCACGATTACTGGAACAATGGGACACTTCATCCTGACCCGATGTCCGAAAGGGGAAACTCTGACGGTGGGATTCACTGACAGTAGGAAGATCAGTCACTCATGTACGCACCCATTTCACCACGACCCTCCTGTGATAGGCCGGGAGAAATTCCATTCCCGACCGCAGCACGGTAAAGAGCTGCCTTGCAGCACGTACGTGCAGAGCACCGCCGCAACTACCGAGGAGATAGAGGTACACATGCCCCCAGACACCCCTGATCGCACATTGATGTCACAACAGTCCGGCAACGTAAAGATCACAGTTAATGGCCAGACGGTGCGGTACAAGTGTAATTGCGGTGGCTCAAATGAAGGACTAATAACTACAGACAAAGTGATTAATAACTGCAAAGTTGATCAATGTCATGCCGCGGTCACCAATCACAAAAAGTGGCAGTACAACTCCCCTCTGGTCCCGCGTAATGCTGAACTTGGGGACCGAAAAGGAAAAATCCACATCCCGTTTCCGCTGGCAAATGTAACATGCAGGGTGCCTAAAGCAAGGAACCCCACCGTGACGTACGGGAAAAACCAAGTCATCATGCTACTGTATCCCGACCACCCAACACTCCTGTCCTACCGGAACATGGGAGAAGAACCAAACTACCAAGAAGAGTGGGTGACGCATAAGAAGGAAGTCGTGCTAACCGTGCCGACTGAAGGGCTCGAGGTCACGTGGGGTAACAACGAGCCGTATAAGTATTGGCCGCAGTTATCTACAAACGGTACAGCCCATGGCCACCCGCATGAGATAATTCTGTATTATTATGAGCTGTACCCTACTATGACTGTAGTAGTTGTGTCAGTGGCCTCGTTCGTACTCCTGTCGATGGTGGGTGTGGCAGTGGGGATGTGCATGTGTGCACGACGCAGATGCATCACACCGTACGAACTGACACCAGGAGCTACCGTCCCTTTCCTGCTTAGCCTAATATGCTGCATCAGAACAGCTAAAGCGGCCACATACCAAGAGGCTGCGGTATACCTGTGGAATGAACAGCAACCTTTGTTTTGGCTACAAGCCCTTATTCCGCTGGCAGCCCTGATTGTCCTATGCAACTGTCTGAGACTCTTACCATGCTGCTGTAAAACGTTGGCTTTTTTAGCCGTAATGAGCGTCGGTGCCCACACTGTGAGCGCGTACGAACACGTAACAGTGATCCCGAACACGGTGGGAGTACCGTATAAGACTCTAGTCAATAGACCGGGCTACAGTCCCATGGTATTGGAGATGGAACTACTGTCAGTCACTTTGGAGCCAACGCTATCGCTTGATTATATCACGTGCGAGTACAAAACCGTTATCCCGTCTCCGTACGTGAAATGCTGCGGTACAGCAGAGTGCAAGGACAAAAACCTACCTGACTACAGCTGTAAGGTCTTCACCGGCGTCTACCCATTTATGTGGGGCGGAGCCTACTGCTTCTGCGACGCTGAAAACACGCAATTGAGCGAAGCACACGTGGAGAAGTCCGAATCATGCAAAACAGAATTTGCATCAGCATACAGGGCTCATACCGCATCCGCATCAGCTAAGCTCCGCGTCCTTTACCAAGGAAATAACATCACTGTAACTGCCTATGCTAACGGCGACCATGCCGTCACAGTTAAGGACGCCAAATTCATTGTGGGGCCAATGTCTTCAGCCTGGACACCTTTCGACAACAAAATTGTGGTGTACAAAGGTGACGTCTATAACATGGACTACCCGCCCTTTGGCGCAGGAAGACCAGGACAATTTGGCGATATCCAAAGTCGCACACCTGAGAGTACAGACGTCTATGCTAATACACAACTGGTACTGCAGAGACCGGCTGCGGGTACGGTACATGTGCCATACTCTCAGGCACCATCTGGCTTTAAGTATTGGCTAAAAGAACGAGGGGCGTCGCTGCAGCACACAGCACCATTTGGCTGCCAAATAGCAACAAACCCGGTAAGAGCGGTGAATTGCGCCGTAGGGAACATGCCCATCTCCATCGACATACCGGATGCGGCCTTCATTAGGGTCGTCGACGCGCCCTCTTTAACGGACATGTCGTGCGAGGTACCAGCCTGCACCCATTCCTCAGATTTCGGGGGCGTCGCCATTATTAAATATGCAGCCAGCAAGAAAGGCAAGTGTGCGGTGCATTCGATGACCAACGCCGTCACAATTCGGGAAGCTGAGATAGAAGTTGAAGGGAATTCTCAGCTGCAAATCTCTTTCTCGACGGCCTTGGCCAGCGCCGAATTCCGCGTACAAGTCTGTTCTACACAAGTACACTGTGTAGCCGAGTGCCACCCTCCGAAGGACCACATAGTCAATTACCCGGCGTCACATACCACCCTCGGGGTCCAGGACATTTCCGCTACGGCGCTGTCATGGGTGCAGAAGATCACGGGAGGCGTGGGACTGGTTGTCGCTGTTGCAGCACTGATTCTAATCGTGGTGCTATGCGTGTCGTTCAGCAGGCACTAA
		</sequence>
		<sequence>
			<taxon idref="KY124328|Brazil|RJ|2016-03-16"/>
			ATGGATCCTGTGTACGTGGACATAGACGCTGACAGCGCCTTTTTGAAGGCCCTGCAACGTGCGTACCCCATGTTTGAGGTGGAACCCAGGCAGGTCACACCGAATGACCATGCTAATGCTAGAGCGTTCTCGCATCTAGCTATAAAACTAATAGAGCAGGAAATTGATCCCGACTCAACCATCCTGGACATCGGCAGTGCACCAGCAAGGAGGATGATGTCGGACAGGAAGTACCACTGCGTCTGCCCGATGCGCAGCGCAGAAGATCCCGAGAGACTCGCCAATTATGCGAGAAAGCTAGCATCTGCTGCAGGAAAAGTCCTGGACAGAAACATCTCTGGAAAGATCGGGGACTTACAAGCAGTAATGGCCGTGCCAGACACGGAGACGCCAACATTCTGCTTGCACACAGATGTCTCATGTAGACAGAGAGCAGACGTCGCGATATACCAAGACGTCTATGCTGTACACGCACCCACGTCGCTATACCACCAGGCGATTAAAGGGGTCCGAGTGGCGTACTGGGTAGGGTTCGACACAACCCCGTTCATGTACAATGCCATGGCGGGTGCCTACCCCTCATATTCGACAAACTGGGCAGACGAGCAGGTACTGAAGGCTAAGAACATAGGATTATGTTCAACAGACCTGACGGAAGGTAGACGAGGTAAATTGTCTATTATGAGAGGGAAGAAGCTAAAACCGTGTGACCGTGTGCTGTTCTCAGTAGGGTCAACGCTCTACCCGGAAAGCCGCAAGCTACTTAAGAGCTGGCACTTACCATCGGTGTTCCATCTAAAGGGCAAACTCAGCTTCACATGCCGCTGTGATACAGTGGTTTCGTGCGAGGGCTACGTCGTTAAGAGAATAACGATGAGCCCAGGCCTTTATGGAAAAACCACAGGGTATGCGGTAACCCACCACGCAGACGGATTCTTGATGTGCAAGACTACCGACACGGTTGACGGCGAAAGAGTGTCATTCTCGGTGTGCACATACGTGCCGGCGACCATTTGTGATCAAATGACCGGCATCCTTGCTACAGAAGTCACGCCGGAGGATGCACAGAAGCTGTTGGTGGGGCTGAACCAGAGAATAGTGGTTAACGGCAGAACGCAACGGAATACGAACACCATGAAAAACTACCTGCTTCCCGTGGTCGCCCAAGCCTTCAGTAAGTGGGCAAAGGAGTGCCGGAAAGACATGGAAGATGAAAAACTCCTGGGGGTCAGAGAAAGAACACTGACCTGCTGCTGTCTATGGGCATTCAAGAAGCAGAAAACACACACGGTCTACAAGAGGCCTGATACCCAGTCAATTCAGAAGGTTCAGGCCGAGTTTGACAGCTTTGTGGTACCGAGCCTGTGGTCGTCCGGGTTGTCAATCCCCTTGAGGACTAGAATCAAATGGTTGTTAAGCAAGGTGCCAAAAACCGACCTGATCCCATATAGCGGGGACGCCCAAGAAGCCCGGGACGCAGAAAAAGAAGCAGAGGAAGAACGAGAAGCAGAACTGACTCGTGAAGCCCTACCACCTCTACAGGCAGCACAGGAAGATGTTCAGGTCGAAATCGACGTGGAACAGCTTGAGGACAGAGCGGGTGCAGGAATAATAGAGACTCCTAGAGGAGCTATCAAAGTTACTGCCCAACCAACAGACCACGTCGTGGGAGAGTACCTGGTACTTTCCCCGCAGACCGTACTACGGAGCCAGAAGCTCAGCCTAATTCACGCTTTGGCGGAGCAAGTGAAGACGTGCACGCACAGCGGACGAGCAGGGAGGTACGCGGTCGAAGCGTACGACGGCCGAGTCCTAGTGCCCTCAGGCTATGCAATCTCGCCTGAAGACTTCCAGAGTCTAAGCGAAAGCGCAACGATGGTGTATAACGAAAGAGAGTTCGTAAACAGAAAGCTACACCACATTGCGATGCACGGACCAGCCCTGAACACCGACGAAGAGTCGTATGAGCTGGTGAGGGCAGAGAGGACAGAACACGAGTACGTCTACGATGTGGACCAGAGAAGATGCTGTAAGAAGGAAGAAGCTGCAGGACTGGTACTGGTGGGCGACTTGACTAATCCGCCCTACCACGAATTCGCATATGAAGGGCTAAAAATCCGCCCTGCCTGCCCATACAAAATTGCAGTCATAGGAGTCTTCGGAGTACCAGGATCTGGCAAGTCAGCTATTATCAAGAACCTAGTTACCAGGCAAGACCTGGTGACTAGCGGAAAGAAAGAAAACTGCCAAGAAATCACCACCGACGTGATGAGACAGAGAGGTCTAGAGATATCTGCACGTACGGTTGACTCGCTGCTCTTGAATGGATGCAACAGGCCAGTCGACGTGTTGTACGTAGACGAGGCGTTTGCGTGCCACTCTGGAACGTTACTTGCTTTGATCGCCTTGGTTAGACCAAGGCAGAAAGTTGTACTCTGTGGTGACCCGAAGCAGTGCGGCTTCTTCAATATGATGCAGATGAAAGTCAACTATAATCACAACATCTGCACCCAAGTGTACCACAAAAGTATCTCCAGGCGGTGTACACTGCCTGTGACCGCCATTGTGTCATCGTTGCATTACGAAGGCAAAATGCGCACTACGAATGAGTACAACAAGCCGATTGTAGTGGACACTACAGGCTCAACAAAACCTGACGCTGGAGATCTCGTGTTAACGTGCTTCAGAGGGTGGGTTAAACAACTGCAAATTGACTATCGTGGATACGAGGTCATGACAGCAGCCGCATCCCAAGGGTTAACCAGAAAAGGAGTTTATGCAGTTAGGCAAAAAGTTAATGAAAACCCGCTCTATGCATCAACGTCAGAGCACGTCAACGTACTCCTAACACGTACGGAAGGTAAACTGGTATGGAAGACACTTTCCGGTGACCCGTGGATAAAGACGCTGCAGAACCCACCGAAAGGAAACTTCAAAGCAACTATCAAGGAGTGGGAGGTGGAGCATGCATCAATAATGGCGGGCATCTGCAGTCACCAAATGACCTTTGATACATTCCAAAACAAAGCCAATGTTTGTTGGGCTAAGAGCTTGGTCCCTATCCTCGAAACAGCGGGGATAAAACTAAATGATAGGCAGTGGTCCCAGATAATTCAAGCCTTCAAAGAAGATAAAGCATACTCACCTGAAGTAGCCCTGAATGAAATATGCACGCGCATGTATGGGGTGGATTTAGACAGTGGGCTATTTTCTAAACCATTGGTGTCTGTGTATTACGCGGATAACCACTGGGATAATAGGCCTGGAGGGAAGATGTTCGGATTCAACCCCGAGGCAGCATCCATTCTAGAAAGAAAGTATCCATTCACAAAAGGGAAGTGGAACATCAACAAGCAGATCTGCGTGACCACCAGGAGGATAGAAGACTTTAACCCTACCACCAATATTATACCGGCCAATAGGAGACTACCACACTCATTAGTGGCCGAACACCGCCCAGTAAAAGGGGAAAGAATGGAATGGCTGGTTAATAAGATAAACGGCCACCACGTGCTCCTGGTCAGTGGCTATAATCTTGTACTGCCTACTAAGAGAGTCACTTGGGTAGCGCCACTAGGTGTCCGCGGAGCGGACTACACATACAACCTAGAGTTGGGTCTGCCAGCAACGCTTGGCAGGTATGACCTAGTGGTCATAAACATCCACACACCTTTTCGCATACACCATTACCAACAGTGCGTAGACCACGCAATGAAACTGCAAATGCTCGGGGGTGACTCATTGAGACTGCTCAAACCGGGTGGCTCTCTATTGATCAGAGCATATGGTTACGCAGATAGAACCAGTGAACGAGTCATCTGCGTGTTGGGACGCAAGTTCAGATCGTCTAGAGCGTTGAAACCACCATGTGTCACCAGCAACACTGAGATGTTTTTCCTATTCAGCAACTTTGACAATGGCAGAAGGAATTTCACAACTCATGTCATGAATAATCAACTGAATGCAGCCTTTGTAGGACAGGCCACCCGAGCAGGATGTGCACCGTCGTACCGGGTAAAACGCATGGACATCGCGAAGAACGATGAAGAGTGCGTAGTTAACGCCGCTAACCCTCGCGGGTTACCGGGTGACGGTGTTTGCAAGGCAGTATACAAAAAATGGCCGGAGTCCTTTAAGAATAGTGCAACACCAGTGGGAACCGCAAAAACAGTCATGTGCGGTACGTATCCAGTAATCCACGCCGTTGGACCGAATTTCTCTAATTATTTGGAATCTGAAGGGGACCGGGAATTGGCAGCTGCCTATCGAGAAGTCGCAAAGGAAGTAACTAGACTGGGAGTAAATAGTGTAGCTATACCTCTCCTCTCCACAGGTGTATACTCAGGAGGGAAAGATAGGCTGACCCAGTCACTGAACCACCTCTTCACAGCCATGGACTCGACGGATGCAGACGTGGTCATCTACTGTCGCGACAAAGAATGGGAGAAGAAAATATCCGAGGCCATACAGATGCGGACTCAAGTGGAGTTGCTGGATGAGCACATCTCCATAGACTGCGATATTGTTCGCGTGCACCCTGACAGCAGCTTGGCAGGCAGAAAAGGATACAGCACCACGGAAGGCGCACTGTACTCATATCTAGAAGGGACTCGTTTTCACCAGACGGCAGTGGACATGGCAGAGATATATACTATGTGGCCAAAGCAAACAGAGGCCAACGAGCAAGTCTGCCTATATGCCCTGGGGGAAAGTATTGAATCGATCAGGCAGAAATGCCCGGTGGATGATGCAGATGCATCGTCTCCTCCAAAAACTGTCCCGTGCCTTTGCCGTTACGCCATGACTCCGGAACGCGTCACCCGACTTCGCATGAACCACGTCACAAGTATAATTGTGTGTTCCTCGTTTCCCCTTCCAAAGTACAAAATAGAAGGAGTGCAAAAAGTCAAATGCTCTAAGGTAATGCTATTTGACCACAACGTGCCATCACGCGTAAGTCCAAGGGAATATAGATCTTCCCCGGAGGCTGCACAGGAAGCGAGTACAACCACGTCACTGACGCATAGCCAATTCGACCTAAGCGTTGACGGCGAGATACTACCCGTCCCGTCAGATCTGGATGCTGACGCCCCAGCCCTAGAACCAGCTCTAGACGACAGGGCGACACACACGTTGCCATCCACAACCGGAAACCTTGCGGCCGTGTCTGACTGGGTAATGAGCACCGTACCTGTCGCGCCGCCCAGAAGAAGGCGAGGGAGAAACCTGACTGTGACATGCGACGAGAGAGAAGGGAACATAACACCCATGGCTAGCGTCCGATTCTTTAGGGCAGAGCTGCGTCCGGTCGTACAAGAAACAGCGGAGACGCGTGACACAGCAATGTCTCTTCAGGCACCGCCGAGTACCGCCACGGAACTGAATCATCCGCCGATCTCCTTCGGAGCACCAAGCGAGACGTTCCCCATTACATTTGGGGACTTCAACGAAGGAGAAATCGAAAGCTTGTCTTCTGAGCTGCTAACTTTCGGAGACTTCCTACCCGGAGAAGTGGATGACTTGACAGATAGCGACTGGTCCACGTGCTCAGACACGGACGACGAGTTATGACTAGACAGGGCAGGTGGGTATATATTCTCGTCGGACACCGGTCCAGGTCATTTACAACAGAAGTCAGTACGCCAGTCAGTGCTGCCGGTGAACCCCCTGGAGGAAGTCCACGAGGAGAAGTGTTACCCACCTAAGTTGGATGAAGTAAAGGAGCAACTATTACTTAAGAAACTCCAGGAGAGTGCATCCATGGCCAACAGAAGCAGGTACCAGTCGCGCAAAGTAGAAAACATGAAAGCAACAATCATCCAGAGACTAAAGAGAGGCTGTAGACTATACTTAATGTCAGAGACCTCAAAAGTCCCTACTTACCGGACCACATATCCGGCGCCTGTGTACTCGCCTCCGGTCAACGTCCGACTGTCCAACCCCGAGTCCGCAGTGGCAGCATGCAATGAGTTCCTAGCTAGAAACTATCCAACTGTCTCATCATACCAAATTACCGACGAGTATGATGCATATTTAGACATGGTGGACGGGTCGGAGAGTTGCCTGGATCGAGCGACATTCAATCCGTCAAAACTTAGGAGCTACCCGAAACAGCACGCTTACCATGCGCCCTCCATCAGAAGCGCTGTACCGTCCCCATTCCAGAACACACTACAGAATGTACTGGCAGCAGCCACGAAAAGAAACTGCAACGTCACACAGATGAGGGAATTACCCACTTTGGACTCAGCAGTATTCAACGTGGAGTGTTTTAAAAAATTCGCATGCAACCAAGAATACTGGGAAGAATTTGCTGCCAGCCCTATTAGGATAACAACTGAGAATTTAACAACCTATGTTACTAAACTAAAAGGGCCAAAAGCAGCAGCGCTATTTGCAAAAACCCACAATCTGCTGCCACTGCAGGAAGTACCAATGGATAGGTTCACAGTAGATATGAAAAGGGACGTGAAGGTGACTCCTGGTACAAAGCACACAGAGGAAAGACCTAAGGTGCAGGTTATACAGGCGGCTGAACCCTTGGCGACAGCATACCTATGTGGGATTCACAGAGAGCTGGTTAGGAGGCTGAACGCCGTCCTCCTACCCAATGTACATACACTATTTGATATGTCTGCCGAGGATTTCGATGCCATCATAGCCGCACACTTTAAGCCAGGAGACACTGTTTTAGAAACGGACATAGCCTCCTTTGACAAGAGCCAAGATGATTCACTTGCGCTTACTGCCTTGATGTTGTTAGAAGATTTAGGGGTGGATCACTCCCTGTTGGACTTGATAGAGGCCGCTTTTGGAGAGATTTCCAGCTGTCATCTACCGACAGGTACGCGCTTCAAGTTCGGCGCCATGATGAAATCTGGTATGTTCCTAACTCTGTTCGTCAACACATTGCTAAACATCACCATCGCTAGCCGCGTGCTGGAAGATCGTCTGACAAAATCCGCGTGCGCGGCCTTCATCGGCGACGACAACATAATACATGGAGTCGTCTCCGATGAATTGATGGCAGACAGATGCGCCACTTGGATGAACATGGAAGTGAAGATCATAGATGCAGTTGTATCCTTGAAAGCCCCTTACTTTTGTGGAGGGTTTATACTGCACGATACTGTGACGGGAACAGCCTGCAGAGTGGCAGACCCGCTAAAAAGGCTATTCAAACTGGGCAAACCGCTAGCGGCAGGTGACGAACAAGATGAAGATAGAAGACGAGCGCTGGCTGACGAAGTGATCAGATGGCAACGAACAGGGCTAATTGATGAGTTGGAGAAAGCGGTATACTCTAGGTATGAAGTGCAGGGTATATCAGTTGTGGTAATGTCCATGGCCACCTTTGCAAGCTCCAGATCTAACTTCGAGAAGCTCAGAGGACCCGTCATAACTTTGTACGGCGGTCCTAAATAGATGGAGTACATCCCAACCCAAACTTTTTACAATAGGAGGTACCAGCCTCGACCCTGGACTCCGCGCCCCACTATCCAAGTAATCAGGCCCAGACCGCGCCCTCAGAGGCAAGCCGGGCAACTTGCCCAGCTGATCTCAGCAGTTAATAAACTGACAATGCGCGCGGTACCCCAACAGAAGCCACGCAGGAATCGGAAGAATAAGAAGCAAAAGCAAAAGCGACAGGCGCCACAAAACAACACAAACCAAAAGAAGCAGCCGCCTAAAAAGAAACCAGCTCAAAAGAAAAAGAAGCCGGGCCGCAGAGAGAGGATGTGCATGAAAATCGAAAATGATTGTATTTTTGAAGTCAAGTATGAAGGTAAGGTAACAGGTTACGCGTGCTTGGTGGGGGACAAAGTAATGAAACCAGCACACGTAAAGGGGACCATCGATAACGCGGACCTGGCCAAACTGGCCTTTAAGCGGTCATCTAAGTATGACCTTGAATGCGCGCAGATACCCGTGCACATGAAGTCCGACGCTTCGAAGTTCACCCATGAGAAACCAGAGGGGTACTACAACTGGCACCACGGAGCAGTACAGTACTCAGGAGGCCGGTTCACCATCCCCACAGGTGCTGGCAAACCAGGGGACAGCGGCAGACCGATCTTCGACAACAAGGGACGCGTGGTGGCCATAGTCTTAGGAGGAGCTAATGAAGGAGCCCGTACAGCCCTCTCGGTGGTGACCTGGAATAAAGACATTGTCACTAAAATCACCCCCGAGGGGGCCGAAGAGTGGAGTCTTGCCATCCCAGTCATGTGCCTGCTGGCAAATACCACGTTCCCCTGCTCCCAGCCCCCTTGCACTCCCTGCTGCTATGAAAGGGAACCAGAGGAAACCCTACGCATGCTTGAGGACAACGTCATGAGACCTGGGTACTATCAGCTGCTACAAGCATCCTTAACATGTTCTCCCCACCGTCAGCGACGCAGTACCAAGGACAACTTCAATGTCTATAAAGCCACAAGACCGTACTTAGCTCACTGTCCCGACTGTGGAGAAGGGCACTCGTGCCATAGTCCCGTAGCATTAGAACGCATCAGAAATGAAGCGACAGACGGGACGCTGAAAATCCAGGTCTCCTTGCAAATCGGAATAAAGACGGATGATAGCCACGATTGGACCAAGCTGCGTTACATGGACAACCACACGCCAGCGGACGCAGAGAGGGCGGGGCTATTTGTAAGAACATCAGCACCGTGCACGATTACTGGAACAATGGGACACTTCATCCTGACCCGATGTCCGAAAGGGGAAACTCTGACGGTGGGATTCACTGACAGTAGGAAGATCAGTCACTCATGTACGCACCCATTTCACCACGACCCTCCTGTGATAGGCCGGGAGAAATTCCATTCCCGACCGCAGCACGGTAAAGAGCTGCCTTGCAGCACGTACGTGCAGAGCACCGCCGCAACTACCGAGGAGATAGAGGTACACATGCCCCCAGACACCCCTGATCGCACATTGATGTCACAACAGTCCGGCAACGTAAAGATCACAGTTAATGGCCAGACGGTGCGGTACAAGTGTAATTGCGGTGGCTCAAATGAAGGACTAATAACTACAGACAAAGTGATTAATAACTGCAAAGTTGATCAATGTCATGCCGCGGTCACCAATCACAAAAAGTGGCAGTACAACTCCCCTCTGGTCCCGCGTAATGCTGAACTTGGGGACCGAAAAGGAAAAATCCACATCCCGTTTCCGCTGGCAAATGTAACATGCAGGGTGCCTAAAGCAAGGAACCCCACCGTGACGTACGGGAAAAACCAAGTCATCATGCTACTGTATCCCGACCACCCAACACTCCTGTCCTACCGGAACATGGGAGAAGAACCAAACTACCAAGAAGAGTGGGTGACGCATAAGAAGGAAGTCGTGCTAACCGTGCCGACTGAAGGGCTCGAGGTCACGTGGGGTAACAACGAGCCGTATAAGTATTGGCCGCAGTTATCTACAAACGGTACAGCCCATGGCCACCCGCATGAGATAATTCTGTATTATTATGAGCTGTACCCTACTATGACTGTAGTAGTTGTGTCAGTGGCCTCGTTCGTACTCCTGTCGATGGTGGGTGTGGCAGTGGGGATGTGCATGTGTGCACGACGCAGATGCATCACACCGTACGAACTGACACCAGGAGCTACCGTCCCTTTCCTGCTTAGCCTAATATGCTGCATCAGAACAGCTAAAGCGGCCACATACCAAGAGGCTGCGGTATACCTGTGGAATGAACAGCAACCTTTGTTTTGGCTACAAGCCCTTATTCCGCTGGCAGCCCTGATTGTCCTATGCAACTGTCTGAGACTCTTACCATGCTGCTGTAAAACGTTGGCTTTTTTAGCCGTAATGAGCGTCGGTGCCCACACTGTGAGCGCGTACGAACACGTAACAGTGATCCCGAACACGGTGGGAGTACCGTATAAGACTCTAGTCAATAGACCGGGCTACAGTCCCATGGTATTGGAGATGGAACTACTGTCAGTCACTTTGGAGCCAACGCTATCGCTTGATTACATCACGTGCGAGTACAAAACCGTTATCCCGTCTCCGTACGTGAAATGCTGCGGTACAGCAGAGTGCAAGGACAAAAACCTACCTGACTACAGCTGTAAGGTCTTCACCGGCGTCTACCCATTTATGTGGGGCGGAGCCTACTGCTTCTGCGACGCTGAAAACACGCAATTGAGCGAAGCACACGTGGAGAAGTCCGAATCATGCAAAACAGAATTTGCATCAGCATACAGGGCTCATACCGCATCCGCATCAGCTAAGCTCCGCGTCCTTTACCAAGGAAATAACATCACTGTAACTGCCTATGCTAACGGCGACCATGCCGTCACAGTTAAGGACGCCAAATTCATTGTGGGGCCAATGTCTTCAGCCTGGACACCTTTCGACAACAAAATTGTGGTGTACAAAGGTGACGTCTATAACATGGACTACCCGCCCTTTGGCGCAGGAAGACCAGGACAATTTGGCGATATCCAAAGTCGCACACCTGAGAGTACAGACGTCTATGCTAATACACAACTGGTACTGCAGAGACCGGCTGCGGGTACGGTACATGTGCCATACTCTCAGGCACCATCTGGCTTTAAGTATTGGCTAAAAGAACGAGGGGCGTCGCTGCAGCACACAGCACCATTTGGCTGCCAAATAGCAACAAACCCGGTAAGAGCGGTGAATTGCGCCGTAGGGAACATGCCCATCTCCATCGACATACCGGATGCGGCCTTCATTAGGGTCGTCGACGCGCCCTCTTTAACGGACATGTCGTGCGAGGTACCAGCCTGCACCCATTCCTCAGATTTCGGGGGCGTCGCCATTATTAAATATGCAGCCAGCAAGAAAGGCAAGTGTGCGGTGCATTCGATGACCGACGCCGTCACAATTCGGGAAGCTGAGATAGAAGTTGAAGGGAATTCTCAGCTGCAAATCTCTTTCTCGACGGCCTTGGCCAGCGCCGAATTCCGCGTACAAGTCTGTTCTACACAAGTACACTGTGTAGCCGAGTGCCACCCTCCGAAGGACCACATAGTCAATTACCCGGCGTCACATACCACCCTCGGGGTCCAGGACATTTCCGCTACGGCGCTGTCATGGGTGCAGAAGATCACGGGAGGCGTGGGACTGGTTGTCGCTGTTGCAGCACTGATTCTAATCGTGGTGCTATGCGTGTCGTTCAGCAGGCACTAA
		</sequence>
		<sequence>
			<taxon idref="MK244656|Brazil|RJ|Niteroi|2018-04-06"/>
			-----------------------------------------------------------------------------------------------------------------------------------------------------------------------------------------------------------------------------------------------CGTCTGCCCGATGCGCAGCGCAGAAGATCCCGAGAGACTCGCCAATTATGCGAGAAAGCTAGCATCTGCTGCAGGAAAAGTCCTGGACAGAAACATCTCTGGAAAGATCGGGGACTTACAAGCAGTAATGGCCGTGCCAGACACGGAGACGCCAACATTCTGCTTGCACACAGATGTCTCATGTAGACAGAGAGCAGACGTCGCGATATACCAAGACGTCTATGCTGTACACGCACCCACGTCGCTATACCACCAGGCGATTAAAGGGGTCCGAGTGGCGTACTGGGTAGGGTTCGACACAACCCCGTTCATGTACAATGCCATGGCGGGTGCCTACCCCTCATATTCGACAAACTGGGCAGACGAGCAGGTACTGAAGGCTAAGAACATAGGATTATGTTCAACAGACCTGACGGAAGGTAGACGAGGTAAATTGTCTATTATGAGAGGGAAGAAGCTAAAACCGTGTGACCGTGTGCTGTTCTCAGTAGGGTCAACGCTCTACCCGGAAAGCCGCAAGCTACTTAAGAGCTGGCACTTACCATCGGTGTTCCATCTAAAGGGCAAACTCAGCTTCACATGCCGCTGTGATACAGTGGTTTCGTGCGAGGGCTACGTCGTTAAGAGAATAACGATGAGCCCAGGCCTTTATGGAAAAACCACAGGGTATGCGGTAACCCACCACGCAGACGGATTCTTGATGTGCAAGACTACCGACACGGTTGACGGCGAAAGAGTGTCATTCTCGGTGTGCACATACGTGCCGGCGACCATTTGTGATCAAATGACCGGCATCCTTGCTACAGAAGTCACGCCGGAGGATGCACAGAAGCTGTTGGTGGGGCTGAACCAGAGAATAGTGGTTAACGGCAGAACGCAACGGAATACGAACACCATGAAAAACTATCTGCTTCCCGTGGTCGCCCAAGCCTTCAGTAAGTGGGCAAAGGAGTGCCGGAAAGACATGGAAGATGAAAAACTCCTGGGGGTCAGAGAAAGAACACTGACCTGCTGCTGTCTATGGGCATTCAAGAAGCAGAAAACACACACGGTCTACAAGAGGCCTGATACCCAGTCAATTCAGAAGGTTCANNNNNNNNNNNNNNNNNNNNNNNNNNNNNNNNNNNNNNNNNNNNNNNNNNNNNNNNNNNNNNNNNNNNNNNNNNNNNNNNNNNNNNNNNNNNNNNNNNNNNNNNNNNNNNNNNNNNNNNNNNNNNNNNNNNNNNNNNNNNNNNNNNNNNNNNNNNNNNNNNNNNNNNNNNNNNNNNNNNNNNNNNNNNNNNNNNNNNNNNNNNNNNNNNNNNNNNNNNNNNNNNNNNNTCAGGTCGAAATCGACGTGGAACAGCTTGAGGACAGAGCGGGTGCAGGAATAATAGAGACTCCTAGAGGAGCTATCAAAGTTACTGCCCAACCAACAGACCACGTCGTGGGAGAGTACCTGGTACTTTCCCCGCAGACCGTACTACGGAGCCAGAAGCTCAGCCTAATTCACGCTTTGGCGGAGCAAGTGAAGACGTGCACGCACAGCGGACGAGCAGGGAGGTACGCGGTCGAAGCGTACGACGGCCGAGTCCTAGTGCCCTCAGGCTATGNNNNNNNNNNNNNNNNNNNNNNNNNNNNNNNNNNNNNNNNNNNNNNNNNNNNNNNNNNNNNNNNNNNNNNNNNNNNNNNNNNNNNNNNNNNNNNNNNNNNNNNNNNNNNNNNNNNNNNNNNNNNNNNNNNNNNNNNNNNNNNNNNNNNNNNNNNNNNNNNNNNNNNNNNNNNNNNNNNNNNNNNNNNNNNNNNNNNNNNNNNNNNNNNNNNNNNNNNNNGACTGGTACTGGTGGGCGACTTGACTAATCCGCCCTACCACGAATTCGCATATGAAGGGCTAAAAATCCGCCCTGCCTGCCCATACAAAATTGCAGTCATAGGAGTCTTCGGAGTACCAGGATCCGGCAAGTCAGCTATTATCAAGAACCTAGTTACCAGGCAAGACCTGGTGACTAGCGGAAAGAAAGAAAACTGCCAAGAAATCACCACCGACGTGATGAGACAGAGAGGTCTAGAGATATCTGCACGTACGGTTGACTCGCTGCTCTTGAATGGATGCAACAGGCCAGTCGACGTGTTGTACGTAGACGAGGCGTTTGCGTGCCACTCTGGAANNNNNNNNNNNNNNNNNNNNNNNNNNNNNNNNNNNNNNNNNNNNNNNNNNNNNNNNNNNNNNNNNNNNNNNNNNNNNNNNNNNNNNNNNNNNNNNNNNNNNNNNNNNNNNNNNNNNNNNNNNNNNNNNNNNNNNNNNNNNNNNNNNNNNNNNNNNNNNNNNNNNNNNNNNNNNNNNNNNNNNNNNNNNNNNNNNNNNNNNNNNNNNNNNNNNNNNNNNNNNNAGTACAACAAGCCGATTGTAGTGGACACTACAGGCTCAACAAAACCTGACGCTGGAGATCTCGTGTTAACGTGCTTCAGAGGGTGGGTTAAACAACTGCAAATTGACTATCGTGGATACGAGGTCATGACAGCAGCCGCATCCCAAGGGTTAACCAGAAAAGGAGTTTATGCAGTTAGGCAAAAAGTTAATGAAAACCCGCTCTATGCATCAACGTCAGAGCACGTCAACGNNNNNNNNNNNNNNNNNNNNNNNNNNNNNNNNNNNNNNNNNNNNNNNNNNNNNNNNNNNNNNNNNNNNNNNNNNNNNNNNNNNNNNNNNNNNNNNNNNNNNNNNNNNNNNNNNNNNNNNNNNNNNNNNNNNNNNNNNNNNNNNNNNNNNNNNNNNNNNNNNNNNNNNNNNNNNNNNNNNNNNNNNNNNNNNNNNNNNNNNNNNNNNNNNNNNNNNNNNNNNNNNNNNNNNNNNNNGGGGATAAAACTAAATGATAGGCAGTGGTCCCAGATAATTCAAGCCTTCAAAGAAGATAAAGCATACTCACCCGAAGTAGCCCTGAATGAAATATGCACGCGCATGTATGGGGTGGATTTAGACAGTGGGCTATTTTCTAAACCATTGGTGTCTGTGTATTACTCGGATAACCACTGGGATAATAGGCCTGGAGGGAAGATGTTCGGATTCAACCCCGAGGCAGCATCCATTCTAGAAAGAAAGTATCCATTCACAAAAGGGAAGTGGAACATCAACAAGCAGATCTGNGTGACCACCAGGAGGATAGAAGACTTTAACCCTACCACCAATATTATACCGGCCAATAGGAGACTACCACACTCATTAGTGGCCGAACACCGCCCAGTAAAAGGGGAAAGAATGGAATGGCTGGTTAATAAGATAAACGGCCACCACGTGCTCCTGGNNNGNGGNNNNNNNNNNNNNNNNNNNNNNNNNNNNGTCANNNNNGTAGCGCCACTAGGTGTCCGCGGAGCGGACTACACATACAACCTAGAGTTGGGTCTGCCAGCAACGCTTGGCAGGTATGACCTAGTGGTCATAAACATCCACACACCTTTTCGCATACACCATTACCAACAGTGCGTAGACCACGCAATGAAACTGCAAATGCTCGGGGGTGACTCATTGAGACTGCTCAAACCGGGTGGCTCTCTATTGATCAGAGCATATGGTTACGCAGATAGAACCAGTGAACGAGTCATCTGCGTGTTGGGACGCAAGTTCAGATCGTCTAGAGCGTTGAAACCACCATGTGTCACCAGCAACACTGAGATGTTTTTCCTATTCAGCAACTTTGACAATGGCAGAAGGAATTTCACAACTCATGTCATGAATAATCAACTGAATGCAGCCTTTGTAGGACAGGCCACCCGAGCAGGATGTGCACCGTCGTACCGGGTAAAACGCATGGACATCGCGAAGAACGATGAANNNNNNNNNNNNNNNNNNNNNNNNNNNNNNNNNNNNNNNNNNNNNNNNNNNNNNNNNNNNNNNNACAAAAAATGGCCGGAGTCCTTTAAGAATAGTGCAACACCAGTGGGAACCGCAAAAACAGTCATGTGCGGTACGTATCCAGTAATCCACGCCGTTGGACCGAATTTCTCTAATTATTTGGAATCTGAAGGGGACCGGGAATTGGCAGCTGCCTATCGAGAAGTCGCAAAGGAAGTAACTAGACTGGGAGTAAATAGTGTAGCTATACCTCTCCTCTCCACAGGTGTATACTCAGGAGGGAAAGATAGGCTGACCCAGTCACTGANNNNNNNNNNNNNNNNNNNNNNNNNNNNNNNNNNNNNNNNNNNNNNNNNNNNNNNNNNNNNNNNNNNNNNNNNNNNNNNNNNNNNNNNNNNNNNNNNNNNNNNNNNNNNNNNNNNNNNNNNNNNNNNNNNNNNNNNNNNNNNNNNNNNNNNNNNNNNNNNNNNNNNNNNNNNNNNNNNNNNNNNNNNNNNNNNNNNNNNNNNNNNNNNNNNNNNNNNNNNNNNNNNNNNNNNNNNNNNNNNNNNNNNNNNGGCAGTGGACATGGCAGAGATATATACTATGTGGCCAAAGCAAACAGAGGCCAACGAGCAAGTCTGCCTATATGCCCTGGGGGAAAGTATTGAATCGATCAGGCAGAAATGCCCGGTGGATGATGCAGATGCATCGTCTCCTCCAAAAACTGTCCCGTGCCTTTGCCGTTACGCCATGACTCCGGAACGCGTCACCAGACTTCGCATGAACCACGTCACAAGTATAATTGTGTGTTCCTCGTTTCCCCTTCCAAAGTACAAAATAGAANNNNNNNNNNNNNNNNNNNNNNNNNNNNNNNNNNNNNNNNNNNNNNNNNNNNNNNNNNNNNNNNNNNNNNNNNNNNNNNNNNNNNNNNNNNNNNNNNNNNNNNNNNNNNNNNNNNNNNNNNNNNNNNNNNNNNNNNNNNNNNNNNNNNNNNNNNNNNNNNNNNNNNNNNNNNNNNNNNNNNNNNNNNNNNNNNNNNNNNNNNNNNNNNNNNNNNNNNNNNNNNNNNNNNNNNNNNNNNNNNNNNNNNNNNNNNNNNNNNNNNNNNNNNNNNNNNNNNNNNNNNNNNNNNNNNNNNNNNNNNNNNNNNNNNNNNNNNNNNNNNNNNNNNNNNNNNNNNNNNNNNNNNNNNNNNNNNNNNNNNNNNNNNNNNNNNNNNNNNNNNNNNNNNNNNNNNNNNNNNNNNNNNNNNNNNNNNNNNNNNNNNNNNNNNNNNNNNNNNNNNNNNNNNNNNNNNNNNNNCAGGCACCGCCGAGTACCGCCACGGAACTGAATCATCCGCCGATCTCCTTCGGAGCACCAAGCGAGACGTTCCCCATTACATTTGGGGACTTCAACGAAGGAGAAATCGAAAGCTTGTCTTCTGAGCTGCTAACTTTCGGAGACTTCCTACCCGGAGAAGTGGATGACTTGACAGATAGCGACTGGTCCACGTGCTCAGACACGGACGACGAGTT---ACTAGACAGGGCAGGTGGGTATATATTCTCGTCGGACACCGGTCCAGGTCATTTACAACAGAAGTCAGTACGCCAGTCAGTGCTGCCGGTGAACACCCTGGAGGAAGTCCACGAGGAGAAGTGTTACCCACCTAAGTTGGATGAAGTAAAGGAGCAACTATTACTTAAGAAACTCCAGGAGAGTGCATCCATGGCCAACAGAAGCAGGTACCAGTCGCGCAAAGTAGAAAACATGAAAGCAACAATCATCCAGAGACTAAAGAGAGGCTGTAGACTATACTTAATGTCAGAGACCTCAAAAGTCCCTACTTACCGGACCACATATCCGGCGCCTGTGTACTCGCCTCCGGTCAACGTCCGACTGTCCAACCCCGAGTCCGCAGTGGCAGCATGCAATGAGTTCCTAGCTAGAAACTATCCAACTGTCTCATCATACCAAATTACCGACGAGTATGATGCATATTTAGACATGGTGGACGGGTCGGAGAGTTGCCTGGATCGAGCGACATTCAATCCGTCAAAACTTAGGAGCTACCCGAAACAGCACGCTTACCATGCGCCCTCCATCAGAAGCGCTGTNNNNNNNNNNNNNNNNNNNNNNNNNNNNNNNNNNNNNNNNNNNNNNNNNNNNNNNNNNNNNNNNNNNNNNNNNNNNNNNNNNNNNNNNNNNNNNNNNNNNNNNNNNNNNNNNNNNNNNNNNNNNNNNNNNNNNNNNNNNNNNNNNNNNNNNNNNNNNNNNNNNNNNNNNNNNNNNNNNNNNNNNNNNNNNNNNNNNNNNNNNNNNNNNNNNNNNNNNNNNNNNNNNNNNNNNNNNNNNNNNNNNNNNNNNNNNNNNNNNNNTCTGCTGCCNCTGCAGGANGTACCAATGGATAGGTTCACAGTAGATATGAAAAGGGACGTGAAGGTGACTCCTGGTACAAAGCACACAGAGGAAAGACCTAAGGTGCAGGTTATACAGGCGGCTGAACCCTTGGCGACAGCATACCTATGTGGGATTCACAGAGAGCTGGTTAGGAGGCTGAACGCCGTCCTCCTACCCAATGTACATACACTATTTGATATGTCTGCCGAGGATTTCGATGCCATCATAGCCGCACACTTTAAGCCAGGAGACACTGTTTTAGAAACGGACATAGCCTCCTTTGACAAGAGCCAAGATGATTCACTTGCGCTTACTGCCTTGATGTTGTTAGAAGATTTAGGGGTGGATCACTCCCTGTTGGACTTGATAGAGGCCGCTTTTGGAGAGATTTCCAGCTGTCATCNNNNNNNNNNNNNNNNNNNNNNNNNNNNNNNNNNNNNNNNNNNNNNNNNNNNNNNNNNNNNNNNNNNNNNNNNNNNNNNNNACNTNNNNATCGCNNNCCGNNTNCNGGAAGNNNNNCTGACAAAATCCGCGTGCGCGGNCNTCATCGGCGACGACAACATAATACNTGGAGTCGTCTCCGATGAATTGATGGCAGNCNGATGCGCCACTTGGATGAACATGGAAGTGAAGATCATAGATGCAGTTGTATCCTTGAAAGNCCCTTACNTTTGTGGAGGGTTTATACTGCACGATACTGTGACGGGAACAGCCTGCAGAGTGGCAGACCCGCTAAAAAGGCTATTCAAACTGGGCAAACCGCTAGCGGCAGGTGACGAACAAGATGAAGATAGAAGACGAGCGCTGGCTGACGAAGTGATCAGATGGCAACGAACAGGGCTAATTGATGAGTTGGAGAAAGCGGTATACTCTAGGTATGAAGTGCAGGGTATATCAGTTGTGGTAATGTCCATGGCCACCTTTGCAAGCTCCAGATCTAACTTCGAGAAGCTCAGAGGACCCNNNNNNNNNNNNNNNNNNNNNNNNNNNNNNNNNNNNNNNNNNNNNNNNNNNNNNNNNNNNNNNNNNNNNNNNNNNNNNNNNNNNNNNNNNNNNNNNNNNNNNNNNNNNNNNNNNNNNNNNNNNNNNNNNNNNNNNNNNNNNNNNNNNNNNNNNNNNNNNNNNNNNNNNNCAGTTAATAAACTGACAATGCGCGCGGTACCCCAACAGAAGCCACGCAGGAATCGGAAGAATAAGAAGCAAAAGCAAAAGCGACAGGCGCCACAAAACAACACAAATCAAAAGAAGCAGCCGCCTAAAAAGAAACCAGCTCAAAAGAAAAAGAAGCCGGGCCGCAGAGAGAGGATGTGCATGAAAATCGAAAATGATTGTATTTTTGAAGTCAAGTATGAAGGTAAGGTAACAGGTTACGCGTGCTTGGTGGGGGACAAAGTAATGAAACCAGCNNNNNNNNNNNNNNNNNNNNNNNNNNNNNNNNNNNNNNNNNNNNNNNNNNNNNNNNNNNNNNNNNNNNNNNNNNNNNNNNNNNNNNNNNNNNNNNNNNNNNNNNNNNNNNNNNNNNNNNNNNNNNNNNNNNNNNNNNNNNNNNNNNNNNNNNNNNNNNNNNNNNNNNNNNNNNNNNNNNNNNNNNNNNNNNNNNNNNNNNNNNNNNNNNNNNNNNNNNNNNNNNNNNNNNNNNNNNNNNNNNNNNNNNNNNNACGCGTGGTGGCCATAGTCTTAGGAGGAGCTAATGAAGGAGCCCGTACAGCCCTCTCGGTGGTGACCTGGAATAAAGACATTGTCACTAAAATCACCCCCGAGGGGGCCGAAGAGTGGAGTCTTGCCATCCCAGTCATGTGCCTGCTGGCAAATACCACGTTCCCCTGCTCCCAGCCCCCTTGCACTCCCTGCTGCTATGAAAGGGAACCAGAGGAAACCCTACGCATGCTTGAGGACAACGTCATGAGACCTGGGTACTATCAGCTGCTACAAGCATNNNNNNNNNNNNNNNNNNNNNNNNNNNNNNNNNNNNNNNNNNNNNNNNNNNNNNNNNNNNNNNNNNNNNNNNNNNNNNNNNNNNNNNNNNNNNNNNNNNNNNNNNNNNNNNNNNNNNNNNNNNNNNNNNNNNNNNNNNNNNNNNNNNNNNNNNNNNNNNNNNNNNNNNNNNNNNNNNNNNNNNNNNNNNNNNNNNNNNTAAAGACGGATGATAGCCACGATTGGACCAAGCTGCGTTACATGGACAACCACACGCCAGCGGACGCAGAGAGGGCGGGGCTATTTGTAAGAACATCAGCACCGTGCACGATTACTGGAACAATGGGACACTTCATCCTGACCCGATGTCCGAAAGGGGAAACTCTGACGGTGGGATTCACTGACAGTAGGAAGATCAGTCACTCATGTACGCACCCATTTCACCACGACCCTCCTGTGATAGGCCGGGAGAAATTCCATTCCCGACCGCAGCACGGTAAAGAGCTGCCTTGCAGCACGTACGTGCAGAGCACCGCCGCAACTACCGAGGAGATAGAGGTACACATGCCCCCAGACACCCCTGATCGCACACTGATGTCACAACAGTCCGGCAANGNAAAGATCACAGTTAATGGCCAGACGGTGCGGTACAAGTGTAATTGCGGTGGCTCAAATGAAGGACTAANAANNNNNNNNAANNTNNTNNNNNNNNNNNNNNNNNNNNNNNNNNNNGCCGCGGTCACCAATCACAAAAAGTGGCAGTACAACTCCCCTCTGGTCCCGCGTAATGCTGAACTTGGGGACCGAAAAGGAAAAATCCACATCCCGTTTCCGCTGGCAAATGTAACATGCAGGGTGCCTAAAGCAAGGAACCCCACCGTGACGTACGGGAAAAACCAAGTCATCATGCTACTGTATCCCGACCACCCAACACTCCTGTCCTACCGGAACATGGGAGAAGAACCAAACTACCAAGAAGAGTGGGTGACGCATAAGAAGGAAGTCGTGCTAACCGTGCCGACTGAAGGGCTCGNNNNNNNNNNNNNNNNNNNNNNNNNNNNNNNNNNNNNNNNNNNNNNNNNNNNNNNNNNNNNNNNNNNNNNNNNNNNNNNNNNNNNNNNNNNNNNNNNNNNNNNNNNNNNNNNNNNNNNNNNNNNNNNNNNNNNNNNNNNNNNNNNNNNNNNNNNNNNNNNNNNNNNNNNNNTGGCAGTGGGGATGTGCATGTGTGCACGACGCAGATGCATCACACCGTACGAACTGACACCAGGAGCTACCGTCCCTTTCCTGCTTAGCCTAATATGCTGCATCAGAACAGCTAAAGCGGCCACATACCAAGAGGCTGCGGTGTACCTGTGGAATGAACAGCAACCTTTGTTTTGGCTACAAGCCCTTATTCCGCTGGCAGCCCTGATTGTCCTATGCAACTGTCTGAGACTCTTACCATGCTGCTGTAAAACGTTGGCTTTTTTAGCCGTAATGAGCGTCGGTGCCCACACTGTGAGCGCGTANNNNNNNNNNNNNNNNNNNNNNNNNNNNNNNNNNNNNNNNNNNNNNNNNNNNNNNNNNNNNNNNNNNNNNNNNNNNNNNNNNNNNNNNNNNNNNNNNNNNNNNNNNNNNNNNNNNNNNNNNNNNNNNNNNNNNNNNNNNNNNNNNNNNNNNNNNNNNNNNNNNNNNNNNNNNNNNNNNNNNNNNNNNNNNNNNNNNNNNNNNNNNNNNAANAACCTACCTGACTACAGCTGTAAGGTCTTCACCGGCGTCTACCCATTTATGTGGGGCGGAGCCTNNNNNNNNNNNNNNNNNNNNNNNNNNNNNNNNNNNNNNNNNNNNNNNNNNNNNNNNNNNNNNNNNNNNNNNNNNNNNNNNNNNNNNNNNNNNNNNNNNNNNNNNNNNNNNNNNNNNNNNNNNNNNNNNNNNNNNNNNNNNNNNNNNNNNNNNNNNNNNNNNNNNNNNNNNNNNNNNNNNNNNNNNNNNNNNNNNNNNGCCAAATTCATTGTGGGGCCAATGTCTTCAGCCTGGACACCTTTCGACAACAANNNNNNNNNNNNNNNNNNNNNNNNNNNNNNNNNNNNNNNNNNNNNNNNNNNNNNNNNNNNNNNNNNNNNNNNNNNNNNNNNNNNNNNNNNNNNNNNNNNNNNNNNNNNNNNNNNNNNNNNNNNNNNNNNNNNNNNNNNNNNNNNNNNNNNNNNNNNNNNNNNNNNNNNNNNNNNNNNNNNNNNNNNNNNNNNNNNNNNNNNNNNNNNNNNNNNNNNNNNGTCGCTGCAGCACACAGCACCATTTGGCTGCCAAATAGCAACAAACCCGGTAAGAGCGATGAATTGCGCCGTAGGGAACATGCCCATCTCCATCGACATACCGGATGCGGCCTTCATTAGGGTCGTCGACGCGCCCTCTTTAACGGACATGTCGTGCGAGGTACCAACCTGCACCCATTCCTCAGATTTCGGGGGCGTCGCCATTATTAAATATGCAGCCAGCAAGAAAGGCAAGTGTGCGGTGCATTCGATG---------------------------------------------------------------------------------------------------------------------------------------------------------------------------------------------------------------------------------------------------------------------------------------------------------------------------------
		</sequence>
		<sequence>
			<taxon idref="MK244655|Brazil|RJ|Niteroi|2018-03-06"/>
			-----------------------------------------------------------------------------------------------------------------------------------------------------------------------------------------------------------------------------------------------CGTCTGCCCGATGCGCAGCGCAGAAGATCCCGAGAGACTCGCCAATTATGCGAGAAAGCTAGCATCTGCTGCAGGAAAAGTCCTGGACAGAAACATCTCTGGAAAGATCGGGGACTTACAAGCAGTAATGGCCGTGCCAGACACGGAGACGCCAACATTCTGCTTGCACACAGATGTCTCATGTAGACAGAGAGCAGACGTCGCGATATACCAAGACGTCTATGCTGTACACGCACCCACGTCGCTATACCACCAGGCGATTAAAGGGGTCCGAGTGGCGTACTGGGTAGGGTTCGACACAACCCCGTTCATGTACAATGCCATGGCGGGTGCCTACCCCTCATATTCGACAAACTGGGCAGACGAGCAGGTACTGAAGGCTAAGAACATAGGATTATGTTCAACAGACCTGACGGAAGGTAGACGAGGTAAATTGTCTATTATGAGAGGGAAGAAGCTAAAACCGTGTGACCGTGTGCTGTTCTCAGTAGGGTCAACGCTCTACCCGGAAAGCCGCAAGCTACTTAAGAGCTGGCACTTACCATCGGTGTTCCATCTAAAGGGCAAACTCAGCTTCACATGCCGCTGTGATACAGTGGTTTCGTGCGAGGGCTACGTCGTTAAGAGAATAACGATGAGCCCAGGCCTTTATGGAAAAACCACAGGGTATGCGGTAACCCACCACGCAGACGGATTCTTGATGTGCAAGACTACCGACACGGTTGACGGCGAAAGAGTGTCATTCTCGGTGTGCACATACGTGCCGGCGACCATTTGTGATCAAATGACCGGCATCCTTGCTACAGAAGTCACGCCGGAGGATGCACAGAAGCTGTTGGTGGGGCTGAACCAGAGAATAGTGGTTAACGGCAGAACGCAACGGAATACGAACACCATGAAAAACTATCTGCTTCCCGTGGTCGCCCAAGCCTTCAGTAAGTGGGCAAAGGAGTGCCGGAAAGACATGGAAGATGAAAAACTCCTGGGGGTCAGAGAAAGAACACTGACCTGCTGCTGTCTATGGGCATTCAAGAAGCAGAAAACACACACGGTCTACAAGAGGCCTGATACCCAGTCAATTCAGAAGGTTCANNNNNNNNNNNNNNNNNNNNNNNNNNNNNNNNNNNNNNNNNNNNNNNNNNNNNNNNNNNNNNNNNNNNNNNNNNNNNNNNNNNNNNNNNNNNNNNNNNNNNNNNNNNNNNNNNNNNNNNNNNNNNNNNNNNNNNNNNNNNNNNNNNNNNNNNNNNNNNNNNNNNNNNNNNNNNNNNNNNNNNNNNNNNNNNNNNNNNNNNNNNNNNNNNNNNNNNNNNNNNNNNNNNNTCAGGTCGAAATCGACGTGGAACAGCTTGAGGACAGAGCGGGTGCAGGAATAATAGAGACTCCTAGAGGAGCTATCAAAGTTACTGCCCAACCAACAGACCACGTCGTGGGAGAGTACCTGGTACTTTCCCCGCAGACCGTACTACGGAGCCAGAAGCTCAGCCTAATTCACGCTTTGGCGGAGCAAGTGAAGACGTGCACGCACAGCGGACGAGCAGGGAGGTACGCGGTCGAAGCGTACGACGGCCGAGTCCTAGTGCCCTCAGGCTATGNNNNNNNNNNNNNNNNNNNNNNNNNNNNNNNNNNNNNNNNNNNNNTNGNNNNTAACNNAANAGAGNTCNNNAACANNAANCNNCACCACANNNNNNNGCNCNGANNAGNCCNGNACANNNACNNANANNCNTATGAGCTNGTGANGGCAGAGAGGACAGAACACNAGTACGTCTACNANNTGGACCNGAGAAGATGCTNNNNNAAGGAAGNAGCTGNNNGACTGGTACTGGTGGGCGACTTGACTAATCCGCCCTACCACGAATTCGCATATGAAGGGCTAAAAATCCGCCCTGCCTGCCCATACAAAATTGCAGTCATAGGAGTCTTCGGAGTACCAGGATCCGGCAAGTCAGCTATTATCAAGAACCTAGTTACCAGGCAAGACCTGGTGACTAGCGGAAAGAAAGAAAACTGCCAAGAAATCACCACCGACGTGATGAGACAGAGAGGTCTAGAGATATCTGCACGTACGGTTGACTCGCTGCTCTTGAATGGATGCAACAGGCCAGTCGACGTGTTGTACGTAGACGAGGCGTTTGCGTGCCACTCTGGAANNNNNNNNNNNNNNNNNNNNNNNNNNNNNNNNNNNNNNNNNNNNNNNNNNNNNNNNNNNNNNNNNNNNNNNNNNNNNNNNNNNNNNNNNNNNNNNNNNNNNNNNNNNNNNNNNNNNNNNNNNNNNNNNNNNNNNNNNNNNNNNNNNNNNNNNNNNNNNNNNNNNNNNNNNNNNNNNNNNNNNNNNNNNNNNNNNNNNNNNNNNNNNNNNNNNNNNNNNNNNNAGTACAACAAGCCGATTGTAGTGGACACTACAGGCTCAACAAAACCTGACGCTGGAGATCTCGTGTTAACGTGCTTCAGAGGGTGGGTTAAACAACTGCAAATTGACTATCGTGGATACGAGGTCATGACAGCAGCCGCATCCCAAGGGTTAACCAGAAAAGGAGTTTATGCAGTTAGGCAAAAAGTTAATGAAAACCCGCTCTATGCATCAACGTCAGAGCACGTCAACGNNNNNNNNNNNNNNNNNNNNNNNNNNNNNNNNNNNNNNNNNNNNNNNNNNNNNNNNNNNNNNNNNNNNNNNNNNNNNNNNNNNNNNNNNNNNNNNNNNNNNNNNNNNNNNNNNNNNNNNNNNNNNNNNNNNNNNNNNNNNNNNNNNNNNNNNNNNNNNNNNNNNNNNNNNNNNNNNNNNNNNNNNNNNNNNNNNNNNNNNNNNNNNNNNNNNNNNNNNNNNNNNNNNNNNNNNNNGGGGATAAAACTAAATGATAGGCAGTGGTCCCAGATAATTCAAGCCTTCAAAGAAGATAAAGCATACTCACCTGAAGTAGCCCTGAATGAAATATGCACGCGCATGTATGGGGTGGATTTAGACAGTGGGCTATTTTCTAAACCATTGGTGTCTGTGTATTACTCGGATAACCACTGGGATAATAGGCCTGGAGGGAAGATGTTCGGATTCAACCCCGAGGCAGCATCCATTCTAGAAAGAAAGTATCCATTCACAAAAGGGAAGTGGAACATCAACAAGCAGATCTGTGTGACCACCAGGAGGATAGAAGACTTTAACCCTACCACCAATATTATACCGGCCAATAGGAGACTACCACACTCATTAGTGGCCGAACACCGCCCAGTAAAAGGGGAAAGAATGGAATGGCTGGTTAATAAGATAAACGGCCACCACGTGCTCCTGGTCAGTGGCTATAATCTTGTACTGCCTACNAAGAGANTCNCNTGGGTAGCGCCACTAGGTGTCCGCGGAGCGGACTACACATACAACCTAGAGTTGGGTCTGCCAGCAACGCTTGGCAGGTATGACCTAGTGGTCATAAACATCCACACACCTTTTCGCATACACCATTACCAACAGTGCGTAGACCACGCAATGAAACTGCAAATGCTCGGGGGTGACTCATTGAGACTGCTCAAACCGGGAGGCTCTCTATTGATCAGAGCATATGGTTACGCAGATAGAACCAGTGAACGAGTCATCTGCGTGTTGGGACGCAAGTTCAGATCGTCTAGAGCGTTGAAACCACCATGTGTCACCAGCAACACTGAGATGTTTTTTCTATTCAGCAACTTTGACAATGGCAGAAGGAATTTCACAACTCATGTCATGAATAATCAACTGAATGCAGCCTTTGTAGGACAGGCCACCCGAGCAGGATGTGCACCGTCGTACCGGGTAAAACGCATGGACATCGCGAAGAACGATGAAGNNNNNNNNNNNNNNNNNNNNNNNNNNNNNNNNNNNNNNNNNNNNNNNNNNNNNNNNNNNNNNNACAAAAAATGGCCGGAGTCCTTTAAGAATAGTGCAACACCAGTGGGAACCGCAAAAACAGTCATGTGCGGTACGTATCCAGTAATCCACGCCGTTGGACCGAATTTCTCTAATTATTTGGAATCTGAAGGGGACCGGGAATTGGCAGCTGCCTATCGAGAAGTCGCAAAGGAAGTAACTAGACTGGGAGTAAATAGTGTAGCTATACCTCTCCTCTCCACAGGTGTATACTCAGGAGGGAAAGATAGGCTGACCCAGTCACTGANNNNNNNNNNNNNNNNCATGGACTCGACNGATGCAGACGTGGNCANNTANNNTCGNGANAAAGAATGGGAGAAGAAAATATCCGAGGCCATACAGATGCGGACTCAAGTGGAGTTGCTGGATGAGCACATCTCCATAGACTGCGATATTGTTCGCGTGCACCCTGACAGCAGCTTGGCAGGCAGAAAAGGATACAGCACCACGGANNNNNNNNNNNNNNNNNNNNNNNNNNNNNNNNNNNNNNNNNNNNNGGCAGTGGACATGGCAGAGATATATACTATGTGGCCAAAGCAAACAGAGGCCAACGAGCAAGTCTGCCTATATGCCCTGGGGGAAAGTATTGAATCGATCAGGCAGAAATGCCCGGTGGATGATGCAGATGCATCGTCTCCTCCAAAAACTGTCCCGTGCCTTTGCCGTTACGCCATGACTCCGGAACGCGTCACCAGACTTCGCATGAACCACGTCACAAGTATAATTGTGTGTTCCTCGTTTCCCCTTCCAAAGTACAAAATAGAAGGAGTGCAAAAAGTCAAATGCTCTAAGGTAATGCTATTTGACCACAACGTGCCATCACGCGTAAGTCCAAGGGAATATAGATCTTCCCCGGAGGCTGCACAGGAAGCGAGCACAACCACGTCACTGACGCATAGCCAATTCGACCTAAGCGTTGACGGCGAGATACTACCCGTCCCGTCAGATCTGGATGCTGACGCCCCAGCCCTAGAACCAGCTCNNNNNNNNNNNNNNNNNNNNNNNNNNNNNNNNNNNNNNNNNNNNNNNNNNNNNNNNNNNNNNNNNNNNNNNNNNNNNNNNNNNNNNNNNNNNNNNNNNNNNNNNNNNNNNNNNNNNNNNNNNNNNNNNNNNNNNNNNNNNNNNNNNNNNNNNNNNNNNNNNNNNNNNNNNNNNNNNNNNNNNNNNNNNNNNNNNNNNNNNNNNNNNNNNNNNNNNNNNNNNNNNNNNNNNNNNNNNNNNNNNCAGGCACCGCCGAGTACCGCCACGGAACTGAATCATCCGCCGATCTCCTTCGGAGCACCAAGCGAGACGTTCCCCATTACATTTGGGGACTTCAACGAAGGAGAAATCGAAAGCTTGTCTTCTGAGCTGCTAACTTTCGGAGACTTCCTACCCGGAGAAGTGGATGACTTGACAGATAGCGACTGGTCCACGTGCTCAGACACGGACGACGAGTT---ACTAGACAGGGCAGGTGGGTATATATTCTCGTCGGACACCGGTCCAGGTCATTTACAACAGAAGTCAGTACGCCAGTCAGTGCTGCCGGTGAACACCCTGGAGGAAGTCCACGAGGAGAAGTGTTACCCACCTAAGTTGGATGAAGTAAAGGAGCAACTATTACTTAAGAAACTCCAGGAGAGTGCATCCATGGCCAACAGAAGCAGGTACCAGTCGCGCAAAGTAGAAAACATGAAAGCAACAATCATCCAGAGACTAAAGAGAGGCTGTAGACTATACTTAATGTCAGAGACCTCAAAAGTCCCTACTTACCGGACCACATATCCGGCGCCTGTGTACTCGCCTCCGGTCAACGTCCGACTGTCCAACCCCGAGTCCGCAGTGGCAGCATGCAATGAGTTCCTAGCTAGAAACTATCCAACTGTCTCATCATACCAAATTACCGACGAGTATGATGCATATTTAGACATGGTGGACGGGTCGGAGAGTTGCCTGGATCGAGCGACATTCAATCCGTCAAAACTTAGGAGCTACCCGAAACAGCACGCTTACCATGCGCCCTCCATCAGAAGCGCTGTNNNNNNNNNNNNNNNNNNNNNNNNNNNNNNNNNNNNNNNNNNNNNNNNNNNNNNNNNNNNNNNNNNNNNNNNNNNNNNNNNNNNNNNNNNNNNNNNNNNNNNNNNNNNNNNNNNNNNNNNNNNNNNNNNNNNNNNNNNNNNNNNNNNNNNNNNNNNNNNNNNNNNNNNNNNNNNNNNNNNNNNNNNNNNNNNNNNNNNNNNNNNNNNNNNNNNNNNNNNNNNNNNNNNNNNNNNNNNNNNNNNNNNNNNNNNNNNNNNNAANCTGCTGCCACTGCAGGANGTACCAATGGATAGGTTCACAGTAGATATGAAAAGGGACGTGAAGGTGACTCCTGGTACAAAGCACACAGAGGAAAGACCTAAGGTGCAGGTTATACAGGCGGCTGAACCCTTGGCGACAGCATACCTATGTGGGATTCACAGAGAGCTGGTTAGGAGGCTGAACGCCGTCCTCCTACCCAATGTACATACACTATTTGATATGTCTGCCGAGGATTTCGATGCCATCATAGCCGCACACTTTAAGCCAGGAGACACTGTTTTAGAAACGGACATAGCCTCCTTTGACAAGAGCCAAGATGATTCACTTGCGCTTACTGCCTTGATGTTGTTAGAAGATTTAGGGGTGGATCACTCCCTGTTGGACTTGATAGAGGCCGCTTTTGGAGAGATTTCCAGCTGTCATCTACCGACAGNNNNNCNNNNNNNGTTNGGCGCCATGATGNAATCNNGNATGTTNNNNANTCTGTTNGTNAACNCNNTGCTNAACATCACCANCGCTAGCCGCGNGCTGGAAGATCGTCTGACAAAATCCGCGTGCGCGGCCTTCATCGGCGACGACAACATAATACATGGAGTCGTCTCCGATGAATTGATGGCAGNCAGATGCGCCACTTGGATGAACATGGAAGTGAAGATCATAGATGCAGTTGTATCCTTGAAAGCCCCTTACTTTTGTGGAGGGTTTATACTGCACGATACTGTGACGGGAACAGCCTGCAGAGTGGCAGACCCGCTAAAAAGGCTATTCAAACTGGGCAAACCGCTAGCGGCAGGTGACGAACAAGATGAAGATAGAAGACGAGCGCTGGCTGACGAAGTGATCAGATGGCAACGAACAGGGCTAATTGATGAGTTGGAGAAAGCGGTATACTCTAGGTATGAAGTGCAGGGTATATCAGTTGTGGTAATGTCCATGGCCACCTTTGCAAGCTCCAGATCTAACTTCGAGAAGCTCAGAGGACCCNNNNNNNNNNNNNNNNNNNNNNNNNNNNNNNNNNNNNNNNNNNNNNNNNNNNNNNNNNNNNNNNNNNNNNNNNNNNNNNNNNNNNNNNNNNNNNNNNNNNNNNNNNNNNNNNNNNNNNNNNNNNNNNNNNNNNNNNNNNNNNNNNNNNNNNNNNNNNNNNNNNNNNNNNCAGTTAATAAACTGACAATGCGCGCGGTACCCCAACAGAAGCCACGCAGGAATCGGAAGAATAAGAAGCAAAAGCAAAAGCGACAGGCGCCACAAAACAACACAAATCAAAAGAAGCAGCCGCCTAAAAAGAAACCAGCTCAAAAGAAAAAGAAGCCGGGCCGCAGAGAGAGGATGTGCATGAAAATCGAAAATGATTGTATTTTTGAAGTCAAGTATGAAGGTAAGGTAACAGGTTACGCGTGCTTGGTGGGGGACAAAGTAATGAAACCAGCNNNNNNNNNNNNNNNNNNNNNNNNNNNNNNNNNNNNNNNNNNNNNNNNNNNNNNNNNNNNNNNNNNNNNNNNNNNNNNNNNNNNNNNNNNNNNNNNNNNNNNNNNNNNNNNNNNNNNNNNNNNNNNNNNNNNNNNNNNNNNNNNNNNNNNNNNNNNNNNNNNNNNNNNNNNNNNNNNNNNNNNNNNNNNNNNNNNNNNNNNNNNNNNNNNNNNNNNNNNNNNNNNNNNNNNNNNNNNNNNNNNNNNNNNNNNACGCGTGGTGGCCATAGTCTTAGGAGGAGCTAATGAAGGAGCCCGTACAGCCCTCTCGGTGGTGACCTGGAATAAAGACATTGTCACTAAAATCACCCCCGAGGGGGCCGAAGAGTGGAGTCTTGCCATCCCAGTCATGTGCCTGCTGGCAAATACCACGTTCCCCTGCTCCCAGCCCCCTTGCACTCCCTGCTGCTATGAAAGGGAACCAGAGGAAACCCTACGCATGCTTGAGGACAACGTCATGAGACCTGGGTACTATCAGCTGCTACAAGCATNNNNNNNNNNNNNNNNNNNNNNNNNNNNNNNNNNNNNNNNNNNNNNNNNNNNNNNNNNNNNNNNNNNNNNNNNNNNNNNNNNNNNNNNNNNNNNNNNNNNNNNNNNNNNNNNNNNNNNNNNNNNNNNNNNNNNNNNNNNNNNNNNNNNNNNNNNNNNNNNNNNNNNNNNNNNNNNNNNNNNNNNNNNNNNNNNNNNNNTAAAGACGGATGATAGCCACGATTGGACCAAGCTGCGTTACATGGACAACCACACGCCAGCGGACGCAGAGAGGGCGGGGCTATTTGTAAGAACATCAGCACCGTGCACGATTACTGGAACAATGGGACACTTCATCCTGACCCGATGTCCGAAAGGGGAAACTCTGACGGTGGGATTCACTGACAGTAGGAAGATCAGTCACTCATGTACGCACCCATTTCACCACGACCCTCCTGTGATAGGCCGGGAGAAATTCCATTCCCGACCGCAGCACGGTAAAGAGCTGCCTTGCAGCACGTACGTGCAGAGCACCGCCGCAACTACCGAGGAGATAGAGGTACACATGCCCCCAGACACCCCTGATCGCACACTGATGTCACAACAGTCCGGCAACGTAAAGATCACAGTTAATGGCCAGACGGTGCGGTACAAGTGTAATTGCGGTGGCTCAAATGAAGGACTAATAACTACAGACAAAGTGATNNATAANNGCNNANNTGNNNNNNNNNNNGCCGCGGTCACCAATCACAAAAAGTGGCAGTANAANTCCCCTCTGGTCCCGCGTAATGCTGAACTTGGGGACCGAAAAGGAAAAATCCACATCCCGTTTCCGCTGGCAAATGTAACATGCAGGGTGCCTAAAGCAAGGAACCCCACCGTGACGTACGGGAAAAACCAAGTCATCATGCTACTGTATCCCGACCACCCAACACTCCTGTCCTACCGGAACATGGGAGAAGAACCAAACTACCAAGAAGAGTGGGTGACGCATAAGAAGGAAGTCGTGCTAACCGTGCCGACTGAAGGGCTCGNNNNNNNNNNNNNNNNNNNNNNNNNNNNNNNNNNNNNNNNNNNNNNNNNNNNNNNNNNNNNNNNNNNNNNNNNNNNNNNNNNNNNNNNNNNNNNNNNNNNNNNNNNNNNNNNNNNNNNNNNNNNNNNNNNNNNNNNNNNNNNNNNNNNNNNNNNNNNNNNNNNNNNNNNNNTGGCAGTGGGGATGTGCATGTGTGCACGACGCAGATGCATCACACCGTACGAACTGACACCAGGAGCTACCGTCCCTTTCCTGCTTAGCCTAATATGCTGCATCAGAACAGCTAAAGCGGCCACATACCAAGAGGCTGCGGTATACCTGTGGAATGAACAGCAACCTTTGTTTTGGCTACAAGCCCTTATTCCGCTGGCAGCCCTGATTGTCCTATGCAACTGTCTGAGACTCTTACCATGCTGCTGTAAAACGTTGGCTTTTTTAGCCGTAATGAGCGTCGGTGCCCACACTGTGAGCGCGTANNNNNNNNNNNNNNNNNNNNNNNNNNNNGTNGGNGTANNNNANAAGANTNNNGTNAATNGANNNGGCTACAGTCCCATGGTATTGGAGATGGAACTACTGTCAGTCACTTTGGAGCCAACGCTATCGCNTGATTACATCACGTGCGAGTACAAAACCGTTATCCCGTCTCCGTNCGTGAAANGCTGCGGNACAGCAGAGTGCAAGGACAAAAACCTACCTGACTACAGCTGTAAGGTCTTCACCGGCGTCTACCCATTTATGTGGGGCGGAGCCTNNNNNNNNNNNNNNNNNNNNNNNNNNNNNNNNNNNNNNNNNNNNNNNNNNNNNNNNNNNNNNNNNNNNNNNNNNNNNNNNNNNNNNNNNNNNNNNNNNNNNNNNNNNNNNNNNNNNNNNNNNNNNNNNNNNNNNNNNNNNNNNNNNNNNNNNNNNNNNNNNNNNNNNNNNNNNNNNNNNNNNNNNNNNNNNNNNNNNGCCAAATTCATTGTGGGGCCAATGTCTTCAGCCTGGACACCTTTCGACAACAANNNNNNNNNNNNNNNNNNNNNNNNNNNNNNNNNNNNNNNNNNNNNNNNNNNNNNNNNNNNNNNNNNNNNNNNNNNNNNNNNNNNNNNNNNNNNNNNNNNNNNNNNNNNNNNNNNNNNNNNNNNNNNNNNNNNNNNNNNNNNNNNNNNNNNNNNNNNNNNNNNNNNNNNNNNNNNNNNNNNNNNNNNNNNNNNNNNNNNNNNNNNNNNNNNNNNNNNNNNGTCGCTGCAGCACACAGCACCATTTGGCTGCCAAATAGCAACAAACCCGGTAAGAGCGATGAATTGCGCCGTAGGGAACATGCCCATCTCCATCGACATACCGGATGCGGCCTTCATTAGGGTCGTCGACGCGCCCTCTTTAACGGACATGTCGTGCGAGGTACCAACCTGCACCCATTCCTCAGATTTCGGGGGCGTCGCCATTATTAAATATGCAGCCAGCAAGAAAGGCAAGTGTGCGGTGCATTCGATG---------------------------------------------------------------------------------------------------------------------------------------------------------------------------------------------------------------------------------------------------------------------------------------------------------------------------------
		</sequence>
		<sequence>
			<taxon idref="MK244654|Brazil|RJ|Niteroi|2018-03-06"/>
			------------------------------------------------------------------------------------------------------------------------------------------------------------------------------------------------------------------------------------------------------------------------------------------------------------------------------------------------------------------------------------------------------------------------------------------------------------------------------------------------------------------------------------------------------------ACCCCGTTCATGTACAATGCCATGGCGGGTGCCTACCCCTCATATTCGACAAACTGGGCAGACGAGCAGGTACTGAAGGCTAAGAACATAGGATTATGTTCAACAGACCTGACGGAAGGTAGACGAGGTAAATTGTCTATTATGAGAGGGAAGAAGCTAAAACCGTGTGACCGTGTGCTGTTCTCAGTAGGGTCAACGCTCTACCCGGAAAGCCGCAAGCTACTTAAGAGCTGGCACTTACCATCGGTGTTCCATCTAAAGGGCAAACTCAGCTTCACATGCCGCNNNNNNNNNNNNNNNNNNNNNNNNNNNNNNNNNNNNNNNNNNNNNNNNNNNNNNNNNNNNNNNNNNNNNNNNNNNNNNNNNNNNNNNNNNNNNNNNNNNNNNNNNNNNNNNNNNNNNNNNNNNNNNNNNNNNNNNNNNNNNNNNNNNNNNNNNNNNNNNNNNNNNNNNNNNNNNNNNNNNNNNNNNNNNNNNNNNNNNNNNNNNNNNNNNNNNNNNNNNNNNNNNNNNNNNNNNNNNNNNNNNNNNNNNNNNNNNNNNNNNNNNNNNNNNNNNGTGGTTAACGGCAGAACGCAACGGAATACGAACACCATGAAAAACTATCTGCTTCCCGTGGTCGCCCAAGCCTTCAGTAAGTGGGCAAAGGAGTGCCGGAAAGACATGGAAGATGAAAAACTCCTGGGGGTCAGAGAAAGAACACTGACCTGCTGCTGTCTATGGGCATTCAAGAAGCAGAAAACACACACGGTCTACAAGAGGCCTGATACCCAGTCAATTCAGAAGGTTCANNNNNNNNNNNNNNNNNNNNNNNNNNNNNNNNNNNNNNNNNNNNNNNNNNNNNNNNNNNNNNNNNNNNNNNNNNNNNNNNNNNNNNNNNNNNNNNNNNNNNNNNNNNNNNNNNNNNNNNNNNNNNNNNNNNNNNNNNNNNNNNNNNNNNNNNNNNNNNNNNNNNNNNNNNNNNNNNNNNNNNNNNNNNNNNNNNNNNNNNNNNNNNNNNNNNNNNNNNNNNNNNNNNNTCAGGTCGAAATCGACGTGGAACAGCTTGAGGACAGAGCGGGTGCAGGAATAATAGAGACTCCTAGAGGAGCTATCAAAGTTACTGCCCAACCAACAGACCACGTCGTGGGAGAGTACCTGGTACTTTCCCCGCAGACCGTACTACGGAGCCAGAAGCTCAGCCTAATTCACGCTTTGGCGGAGCAAGTGAAGACGTGCACGCACAGCGGACGAGCAGGGAGGTACGCGGTCGAAGCGTACGACGGCCGAGTCCTAGTGCCCTCAGGCTATGCAATCTCGCCTGAAGACNTCCAGAGTCNNAGCGAAAGCGCAACGATGGTGTATAACNNNNNAGAGTTCGTAAACAGNAAGCTACACCACANNNCNATGCACNGACCAGCCCTGAACACCGACGAAGAGTCNNATGAGCTGGTGAGGGCNNANANGACAGAACACGAGTACGTCTACGATGTGGACCNGAGAAGATGCNNNNNGAAGGAAGNAGCTGCAGGACTGGTACTGGTGGGCGACTTGACTAATCCGCCCTACCACGAATTCGCATATGAAGGGCTAAAAATCCGCCCTGCCTGCCCATACAAAATTGCAGTCATAGGAGTCTTCGGAGTACCAGGATCCGGCAAGTCAGCTATTATCAAGAACCTAGTTACCAGGCAAGACCTGGTGACTAGCGGAAAGAAAGAAAACTGCCAAGAAATCACCACCGACGTGATGAGACAGAGAGGTCTAGAGATATCTGCACGTACGGTTGACTCGCTGCTCTTGAATGGATGCAACAGGCCAGTCGACGTGTTGTACGTAGACGAGGCGTTTGCGTGCCACTCTGGAANNNNNNNNNNNNNNNNNNNNNNNNNNNNNNNNNNNNNNNNNNNNNNNNNNNNNNNNNNNNNNNNNNNNNNNNNNNNNNNNNNNNNNNNNNNNNNNNNNNNNNNNNNNNNNNNNNNNNNNNNNNNNNNNNNNNNNNNNNNNNNNNNNNNNNNNNNNNNNNNNNNNNNNNNNNNNNNNNNNNNNNNNNNNNNNNNNNNNNNNNNNNNNNNNNNNNNNNNNNNNNAGTACAACAAGCCGATTGTAGTGGACACTACAGGCTCAACAAAACCTGACGCTGGAGATCTCGTGTTAACGTGCTTCAGAGGGTGGGTTAAACAACTGCAAATTGACTATCGTGGATACGAGGTCATGACAGCAGCCGCATCCCAAGGGTTAACCAGAAAAGGAGTTTATGCAGTTAGGCAAAAAGTTAATGAAAACCCGCTCTATGCATCAACGTCAGAGCACGTCAACGNNNNNNNNNNNNNNNNNNNNNNNNNNNNNNNNNNNNNNNNNNNNNNNNNNNNNNNNNNNNNNNNNNNNNNNNNNNNNNNNNNNNNNNNNNNNNNNNNNNNNNNNNNNNNNNNNNNNNNNNNNNNNNNNNNNNNNNNNNNNNNNNNNNNNNNNNNNNNNNNNNNNNNNNNNNNNNNNNNNNNNNNNNNNNNNNNNNNNNNNNNNNNNNNNNNNNNNNNNNNNNNNNNNNNNNNNNNGGGGATAAAACTAAATGATAGGCAGTGGTCCCAGATAATTCAAGCCTTCAAAGAAGATAAAGCATACTCACCTGAAGTAGCCCTGAATGAAATATGCACGCGCATGTATGGGGTGGATTTAGACAGTGGGCTATTTTCTAAACCATTGGTGTCTGTGTATTACTCGGATAACCACTGGGATAATAGGCCTGGAGGGAAGATGTTCGGATTCAACCCCGAGGCAGCATCCATTCTAGAAAGAAAGTATCCATTCACAAAAGGGAAGTGGAACATCAACAAGCAGATCTNNGNGANNNCCAGGAGGATNGNAGACNTTNNCCCTACCACCAATANTATANCNNCCNNNNNGANACTNNNNCACTNATTAGTGGNNNNNNNNCGNNNNNNNNNNNNGGNNNNNNNNGNNTGGCTNGTTAATNAGATNAACGGCCACCACGTGCNCCTGGTCAGTNGCTNTAATCTTGTACNGCCNNNNNNNANAGTCACTTGGGTAGCGCCACTAGGTGTCCGCGGAGCGGACTNNACATNCAACCTAGAGTTGGGTCTGCCAGCAACGNNTGGCNGGTATGACCTAGTGGTCATAAACATCNNCACACCNTTTCGCATACACCATTACCAACAGTGCGTAGACCACGCAATGAAACTGCAAATGNTCNNGGGTGACTCATTGAGACTGCTCAAACCGGGTGGCTCTCTATTGATCAGAGCATATGGTTACGCAGATAGAACCAGTGAACGAGTCATCTGCGTGTTGGGACGCAAGTTCAGATNNNNNNNNNNNNNNNNNNNNNNNNNNNNNNNNNNNNNNNNNNNNNNNNNNNNNNNNNNNNNNNNNNNNNNNNNNNNNNNNNNNNNNNNNNNNNNNNNNNNNNNNNNNNNNNNNNNNNNNNNNNNNNNNNNNNNNNNNNNNNNNNNNNNNNNNNNNNNNNNNNNNNNNNNNNNNNNNNNNNNNNNNNNNNNNNNNNNNNNNNNNNNNNNNNNNNNNNNNNNNNNNNNNNNNNNNNNNNNNNNNNNNNNNNNNNNNNNNNNNNNNNNNNACAAAAAATGGCCGGAGTCCTTTAAGAATAGTGCAACACCAGTGGGAACCGCAAAAACAGTCATGTGCGGTACGTATCCAGTAATCCACGCCGTTGGACCGAATTTCTCTAATTATTTGGAATCTGAAGGGGACCGGGAATTGGCAGCTGCCTATCGAGAAGTCGCAAAGGAAGTAACTAGACTGGGAGTAAATAGTGTAGCTATACCTCTCCTCTCCACAGGTGTATACTCAGGAGGGAAAGATAGGCTGACCCAGTCACTGANNNNNNNNNNNNNNNNNNNNNNNNNNNNNNNNNNNNNNNNNNNNNNNNNNNNNNNNNNNNNNNNNNNNNNNNNNNNNNNNNNNNNNNNNNNNNNNNNNNNNNNNNNNNNNNNNNNNNNNNNNNNNNNNNNNNNNNNNNNNNNNNNNNNNNNNNNNNNNNNNNNNNNNNNNNNNNNNNNNNNNNNNNNNNNNNNNNNNNNNNNNNNNNNNNNNNNNNNNNNNNNNNNNNNNNNNNNNNNNNNNNNNNNNNNGGCAGTGGACATGGCAGAGATATATACTATGTGGCCAAAGCAAACAGAGGCCAACGAGCAAGTCTGCCTATATGCCCTGGGGGAAAGTATTGAATCGATCAGGCAGAAATGCCCGGTGGATGATGCAGATGCATCGTCTCCTCCAAAAACTGTCCCGTGCCTTTGCCGTTACGCCATGACTCCGGAACGCGTCACCAGACTTCGCATGAACCACGTCACAAGTATAATTGTGTGTTCCTCGTTTCCCCTTCCAAAGTACAAAATAGAAGGANNNNNNNNNNNNNNNNNNNNNNNNNNNNNNNNNNNNNNNNNNNNNNNNNNNNNNNNNNNNNNNNNNNNNNNNNNNNNNNNNNNNNNNNNNNNNNNNNNNNNNNNNNNNNNNNNNNNNNNNNNNNNNNNNNNNNNNNNNNNNNNNNNNNNNNNNNNNNNNNNNNNNNNNNNNNNNNNNNNNNNNNNNNNNNNNNNNNNNNNNNNNNNNNNNNNNNNNNNNNNNNNNNNNNNNNNNNNNNNNNNNNNNNNNNNNNNNNNNNNNNNNNNNNNNNNNNNNNNNNNNNNNNNNNNNNNNNNNNNNNNNNNNNNNNNNNNNNNNNNNNNNNNNNNNNNNNNNNNNNNNNNNNNNNNNNNNNNNNNNNNNNNNNNNNNNNNNNNNNNNNNNNNNNNNNNNNNNNNNNNNNNNNNNNNNNNNNNNNNNNNNNNNNNNNNNNNNNNNNNNNNNNNNNNNNNNNNNNNNNNNNNNNNNNNNNNNNNNNNNNNNNNNNNNNNNNNNNNNNNNNNNNNNNNNNNNNNNNNNNNNNNNNNNNNNNNNNNNNNNNNNNNNNNNNNNNNNNNNNNNNNNNNNNNNNNNNNNNNNNNNNNNNNNNNNNNNNNNNNNNNNNNNNNNNNNNNNNNNNNNNNNNNNNNNNNNNNNNNNNNNNNNNNNNNNNNNNNNNNNNNNNNNNNNNNNNNNNNAGACAGGGCAGGTGGGTATATATTCTCGTCGGACACCGGTCCAGGTCATTTACAACAGAAGTCAGTACGCCAGTCAGTGCTGCCGGTGAACACCCTGGAGGAAGTCCACGAGGAGAAGTGTTACCCACCTAAGTTGGATGAAGTAAAGGAGCAACTATTACTTAAGAAACTCCAGGAGAGTGCATCCATGGCCAACAGAAGCAGGTACCAGTCGCGCAAAGTAGAAAACATGAAAGCAACAATCATCCAGAGACTAAAGAGAGGCTGTAGACTATACTTAATGTCAGAGACCTCAAAAGTCCCTACTTACCGGACCACATATCCGGCGCCTGTGTACTCGCNNNNNNNNNNNNNNNNNNNNNNNNNNNNNNNNNNNNNNNNNNNNNNNNNNNNNNNNNNNNNNNNNNNNNNNNNNNNNNNNNNNNNNNNNNNNNNNNNNNNNNNNNNNNNNNNNNNNNNNNNNNNNNNNNNNNNNNNNNNNNNNNNNNNNNNNNNNNNNNNNNNNNNNNNNNNNNNNNNNNNNNNNNNNNNNNNNNNNNNNNNNNNNNNNNNNNNNNNNNNNNNNNNNNNNNNNNNNNNNNNNNNNNNNNNNNNNNNNNNNNNNNNNNNNNNNNNNNNNNNNNNNNNNNNNNNNNNNNNNNNNNNNNNNNNNNNNNNNNNNNNNNNNNNNNNNNNNNNNNNNNNNNNNNNNNNNNNNNNNNNNNNNNNNNNNNNNNNNNNNNNNNNNNNNNNNNNNNNNNNNNNNNNNNNNNNNNNNNNNNNNNNNNNNNNNNNNNNNNNNNNNNNNNNNNNNNNNNNNNNNNNNNNNNNNNNNNNNNNNNNNNNNNNNNNNNNNNNNNNNNNNNNNNNNNNNNNNNNNNNNNNNNNNNNNNNNNNNNNNNNNNNNNNNNNNNNNNNNNNNNNNNNNNNNNNNNNNNNNNNNNNNNNNNNNNNNNNNNNNNNNNNNNNNNNNNNNNNNNNNNNNNNNNNNNNNNNNNNNNNNNNNNNNNNNNNNNNNNNNNNNNNNNNNNNNNNNNNNNNNNNNNNNNNCCTACCCAATGTACATACACTATTTGATATGTCTGCCGAGGATTTCGATGCCATCATAGCCGCACACTTTAAGCCAGGAGACACTGTTTTAGAAACGGACATAGCCTCCTTTGACAAGAGCCAAGATGATTCACTCGCGCTTACTGCCTTGATGTTGTTAGAAGATTTAGGGGTGGATCACTCCTTGTTGGACTTGATAGAGGCCGCTTTTGGAGAGATTTCCAGCTGTCATCTACCGACAGGTACGCGCTTCAAGTTCGGCGCCATGATGAAATCTGGTATGTTCCTAACTCTGTTCGTCAACACATTGCTAAACATCACCATCGCTAGCCGCGTGCTGGAAGATCGTCTGACAAAATCCGCGTGCGCGGCCTTCATCGGCGACGACAACATAATACATGGAGTCGTCTCCGATGAATTGATGGCAGACAGATGCGCCACTTGGATGAACATGGAAGTGAAGATCATAGATGCAGTTGTATCCTTGAAAGCCCCTTACTTTTGTGGAGGGTTTATACTGCACGATACTGTGACGGGAACAGCCTGCAGAGTGGCAGACCCGCTAAAAAGGCTATTCAAACTGGGCAAACCGCTAGCGGCAGGTGACGAACAAGATGAAGATAGAAGACGAGCGCTGGCTGACGAAGTGATCAGATGGCAACGAACAGGGCTAATTGATGAGTTGGAGAAAGCGGTATACTCTAGGTATGAAGTGCAGGGTATATCAGTTGTGGTAATGTCCATGGCCACCTTTGCAAGCTCCAGATCTAACTTCGAGAAGCTCAGAGGACCCNNNNNNNNNNNNNNNNNNNNNNNNNNNNNNNNNNNNNNNNNNNNNNNNNNNNNNNNNNNNNNNNNNNNNNNNNNNNNNNNNNNNNNNNNNNNNNNNNNNNNNNNNNNNNNNNNNNNNNNNNNNNNNNNNNNNNNNNNNNNNNNNNNNNNNNNNNNNNNNNNNNNNNNNNCAGTTAATAAACTGACAATGCGCGCGGTACCCCAACAGAAGCCACGCAGGAATCGGAAGAATAAGAAGCAAAAGCAAAAGCGACAGGCGCCACAAAACAACACAAATCAAAAGAAGCAGCCGCCTAAAAAGAAACCAGCTCAAAAGAAAAAGAAGCCGGGCCGCAGAGAGAGGATGTGCATGAAAATCGAAAATGATTGTATTTTTGAAGTCAAGTATGAAGGTAAGGTAACAGGTTACGCGTGCTTGGTGGGGGACAAAGTAATGAAACCAGCACACGTAAANGGGACCATCGATAACGCGGACCTGGCCAAACTGGCCTTTAAGCGGTCATCTAAGTATGACCTTGAATGCGCGCAGATACCCGTGCACATGAAGTCCGACGCTTCGAAGTTCACCCATGAGAAACCAGANGGGTACTACAACTGGCACCACGGAGCAGTACAGTACTCAGGAGGCCGGTTCACCATNCCCACAGGTGCTGGCAAACCANGGGACAGCGGCAGACCGATCTTCGACAACAAGGGACGCGTGGTGGCCATAGTCTTAGGAGGAGCTAATGAAGGAGCCCGTACAGCCCTCTCGGTGGTGACCTGGAATAAAGACATTGTCACTAAAATCACCCCCGAGGGGGCCGAAGAGTGGAGTCTTGCCATCCCAGTCATGTGCCTGCTGGCAAATACCACGTTCCCCTGCTCCCAGCCCCCTTGCACTCCCTGCTGCTATGAAAGGGAACCAGAGGAAACCCTACGCATGCTTGAGGACAACGTCATGAGACCTGGGTACTATCAGCTGCTACAAGCATNNNNNNNNNNNNNNNNNNNNNNNNNNNNNNNNNNNNNNNNNNNNNNNNNNNNNNNNNNNNNNNNNNNNNNNNNNNNNNNNNNNNNNNNNNNNNNNNNNNNNNNNNNNNNNNNNNNNNNNNNNNNNNNNNNNNNNNNNNNNNNNNNNNNNNNNNNNNNNNNNNNNNNNNNNNNNNNNNNNNNNNNNNNNNNNNNNNNNNTAAAGACGGATGATAGCCACGATTGGACCAAGCTGCGTTACATGGACAACCACACGCCAGCGGACGCAGAGAGGGCGGGGCTATTTGTAAGAACATCAGCACCGTGCACGATTACTGGAACAATGGGACACTTCATCCTGACCCGATGTCCGAAAGGGGAAACTCTGACGGTGGGATTCACTGACAGTAGGAAGATCAGTCACTCATGTACGCACCCATTTCACCACGACCCTCCTGTGATAGGCCGGGAGAAATTCCATTCCCGACCGCAGCACGGTAAAGAGCTGCCTTGCAGCACGTACGTGCAGAGCACCGCCGCAACTACCGAGGAGATAGAGGTACACATGCCCCCAGACACCCCTGATCGCACACTGATGTCACAACAGTCCGGCAACGTAAAGATCACAGTTAATGGCCAGACGGTGCGGTACAAGTGTAATTGCGGTGGCTCAAATGAAGGACTAATAACTACAGACAAAGTGATTAATAACTGCAAAGTTGATCAATGTCATGCCGCGGTCACCAATCACAAAAAGTGGCAGTACAACTCCCCTCTGGTCCCGCGTAATGCTGAACTTGGGGACCGAAAAGGAAAAATCCACATCCCGTTTCCGCTGGCAAATGTAACATGCAGGGTGCCTAAAGCAAGGAACCCCACCGTGACGTACGGGAAAAACCAAGTCATCATGCTACTGTATCCCGACCACCCAACACTCCTGTCCTACCGGAACATGGGAGAAGAACCAAACTACCAAGAAGAGTGGGTGACGCATAAGAAGGAAGTCGTGCTAACCGTGCCGACTGAAGGGCTCGAGGTCACGTGGGGTAACAACGAGCCGTATAAGTATTGGCCGCAGTTATCTACAAACGGTACAGCCCATGGCCACCCGCATGAGATAATTCTGTATTATTATGAGCTGTACCCTACTATGACTGTAGTAGTTGTGTCAGTGGCCTCGTTCGTACTCCTGTCGATGGTGGGTGTGGCAGTGGGGATGTGCATGTGTGCACGACGCAGATGCATCACACCGTACGAACTGACACCAGGAGCTACCGTCCCTTTCCTGCTTAGCCTAATATGCTGCATCAGAACAGCTAAAGCGGCCACATACCAAGAGGCTGCGGTATACCTGTGGAATGAACAGCAACCTTTGTTTTGGCTACAAGCCCTTATTCCGCTGGCAGCCCTGATTGTCCTATGCAACTGTCTGAGACTCTTACCATGCTGCTGTAAAACGTTGGCTTTTTTAGCCGTAATGAGCGTCGGTGCCCACACTGTGAGCGCGTANNNNNNNNNNNNNNNNNNNNNNNNNNNNNNNNNNNNNNNNNNNNNNNNNNNNNNNNNNNNNNNNNNNNNNNNNNNNNNNNNNNNNNNNNNNNNNNNNNNNNNNNNNNNNNNNNNNNNNNNNNNNNNNNNNNNNNNNNNNNNNNNNNNNNNNNNNNNNNNNNNNNNNNNNNNNNNNNNNNNNNNNNNNNNNNNNNNNNNNNNNNNNNNCAAAAACCTACCTGACTACAGCTGTAAGGTCTTCACCGGCGTCTACCCATTTATGTGGGGCGGAGCCTNNNNNNNNNNNNNNNNNNNNNNNNNNNNNNNNNNNNNNNNNNNNNNNNNNNNNNNNNNNNNNNNNNNNNNNNNNNNNNNNNNNNNNNNNNNNNNNNNNNNNNNNNNNNNNNNNNNNNNNNNNNNNNNNNNNNNNNNNNNNNNNNNNNNNNNNNNNNNNNNNNNNNNNNNNNNNNNNNNNNNNNNNNNNNNNNNNNNNGCCAAATTCATTGTGGGGCCAATGTCTTCAGCCTGGACACCTTTCGACAACAANNNNNNNNNNNNNNNNNNNNNNNNNNNNNNNNNNNNNNNNNNNNNNNNNNNNNNNNNNNNNNNNNNNNNNNNNNNNNNNNNNNNNNNNNNNNNNNNNNNNNNNNNNNNNNNNNNNNNNNNNNNNNNNNNNNNNNNNNNNNNNNNNNNNNNNNNNNNNNNNNNNNNNNNNNNNNNNNNNNNNNNNNNNNNNNNNNNNNNNNNNNNNNNNNNNNNNNNNNNGTCGCTGCAGCACACAGCACCATTTGGCTGCCAAATAGCAACAAACCCGGTAAGAGCGATGAATTGCGCCGTAGGGAACATGCCCATCTCCATCGACATACCGGATGCGGCCTTCATTAGGGTCGTCGACGCGCCCTCTTTAACGGACATGTCGTGCGAGGTACCAACCTGCACCCATTCCTCAGATTTCGGGGGCGTCGCCATTATTAAATATGCAGCCAGCAAGAAAGGCAAGTGTGCGGTGCATTCGATG---------------------------------------------------------------------------------------------------------------------------------------------------------------------------------------------------------------------------------------------------------------------------------------------------------------------------------
		</sequence>
		<sequence>
			<taxon idref="MK244653|Brazil|RJ|Niteroi|2018-03-06"/>
			------------------------------------------------------------------------------------------------------------------------------------------------------------------------------------------------------------------------------------------------------------------------------------------------------------------------------------------------------------------------------------------------------------------------------------------------------------------------------------------------------------------------------------------------------------ACCCCGTTCATGTACAATGCCATGGCGGGTGCCTACCCCTCATATTCGACAAACTGGGCAGACGAGCAGGTACTGAAGGCTAAGAACATAGGATTATGTTCAACAGACCTGACGGAAGGTAGACGAGGTAAATTGTCTATTATGAGAGGGAAGAAGCTAAAACCGTGTGACCGTGTGCTGTTCTCAGTAGGGTCAACGCTCTACCCGGAAAGCCGCAAGCTACTTAAGAGCTGGCACTTACCATCGGTGTTCCATCTAAAGGGCAAACTCAGCTTCACATGCCGCNNNNNNNNNNNNNNNNNNNNNNNNNNNNNNNNNNNNNNNNNNNNNNNNNNNNNNNNNNNNNNNNNNNNNNNNNNNNNNNNNNNNNNNNNNNNNNNNNNNNNNNNNNNNNNNNNNNNNNNNNNNNNNNNNNNNNNNNNNNNNNNNNNNNNNNNNNNNNNNNNNNNNNNNNNNNNNNNNNNNNNNNNNNNNNNNNNNNNNNNNNNNNNNNNNNNNNNNNNNNNNNNNNNNNNNNNNNNNNNNNNNNNNNNNNNNNNNNNNNNNNNNNNNNNNNNNGTGGTTAACGGCAGAACGCAACGGAATACGAACACCATGAAAAACTATCTGCTTCCCGTGGTCGCCCAAGCCTTCAGTAAGTGGGCAAAGGAGTGCCGGAAAGACATGGAAGATGAAAAACTCCTGGGGGTCAGAGAAAGAACACTGACCTGCTGCTGTCTATGGGCATTCAAGAAGCAGAAAACACACACGGTCTACAAGAGGCCTGATACCCAGTCAATTCAGAAGGTTCANNNNNNNNNNNNNNNNNNNNNNNNNNNNNNNNNNNNNNNNNNNNNNNNNNNNNNNNNNNNNNNNNNNNNNNNNNNNNNNNNNNNNNNNNNNNNNNNNNNNNNNNNNNNNNNNNNNNNNNNNNNNNNNNNNNNNNNNNNNNNNNNNNNNNNNNNNNNNNNNNNNNNNNNNNNNNNNNNNNNNNNNNNNNNNNNNNNNNNNNNNNNNNNNNNNNNNNNNNNNNNNNNNNNTCAGGTCGAAATCGACGTGGAACAGCTTGAGGACAGAGCGGGTGCAGGAATAATAGAGACTCCTAGAGGAGCTATCAAAGTTACTGCCCAACCAACAGACCACGTCGTGGGAGAGTACCTGGTACTTTCCCCGCAGACCGTACTACGGAGCCAGAAGCTCAGCCTAATTCACGCTTTGGCGGAGCAAGTGAAGACGTGCACGCACAGCGGACGAGCAGGGAGGTACGCGGTCGAAGCGTACGACGGCCGAGTCCTAGTGCCCTCAGGCTATGCAATTTCGCCCGAAGACTTCCAGAGTCTAAGCGAAAGCGCAACGATGGTGTATAACGAAAGAGAGTTCGTAAACAGAAAGCTACACCACATTGCGATGCACGGACCAGCCCTGAACACCGACGAAGAGTCGTATGAGCTGGTGAGGGCAGAGAGGACAGAACACGAGTACGTCTACGATGTGGACCAGAGAAGATGCTGTAAGAAGGAAGAAGCTGCAGGACTGGTACTGGTGGGCGACTTGACTAATCCGCCCTACCACGAATTCGCATATGAAGGGCTAAAAATCCGCCCTGCCTGCCCATACAAAATTGCAGTCATAGGAGTCTTCGGAGTACCAGGATCCGGCAAGTCAGCTATTATCAAGAACCTAGTTACCAGGCAAGACCTGGTGACTAGCGGAAAGAAAGAAAACTGCCAAGAAATCACCACCGACGTGATGAGACAGAGAGGTCTAGAGATATCTGCACGTACGGTTGACTCGCTGCTCTTGAATGGATGCAACAGGCCAGTCGACGTGTTGTACGTAGACGAGGCGTTTGCGTGCCACTCTGGAANNNNNNNNNNNNNNNNNNNNNNNNNNNNNNNNNNNNNNNNNNNNNNNNNNNNNNNNNNNNNNNNNNNNNNNNNNNNNNNNNNNNNNNNNNNNNNNNNNNNNNNNNNNNNNNNNNNNNNNNNNNNNNNNNNNNNNNNNNNNNNNNNNNNNNNNNNNNNNNNNNNNNNNNNNNNNNNNNNNNNNNNNNNNNNNNNNNNNNNNNNNNNNNNNNNNNNNNNNNNNNAGTACAACAAGCCGATTGTAGTGGACACTACAGGCTCAACAAAACCTGACGCTGGAGATCTCGTGTTAACGTGCTTCAGAGGGTGGGTTAAACAACTGCAAATTGACTATCGTGGATACGAGGTCATGACAGCAGCCGCATCCCAAGGGTTAACCAGAAAAGGAGTTTATGCAGTTAGGCAAAAAGTTAATGAAAACCCGCTCTATGCATCAACGTCAGAGCACGTCAACGNNNNNNNNNNNNNNNNNNNNNNNNNNNNNNNNNNNNNNNNNNNNNNNNNNNNNNNNNNNNNNNNNNNNNNNNNNNNNNNNNNNNNNNNNNNNNNNNNNNNNNNNNNNNNNNNNNNNNNNNNNNNNNNNNNNNNNNNNNNNNNNNNNNNNNNNNNNNNNNNNNNNNNNNNNNNNNNNNNNNNNNNNNNNNNNNNNNNNNNNNNNNNNNNNNNNNNNNNNNNNNNNNNNNNNNNNNNGGGGATAAAACTAAATGATAGGCAGTGGTCCCAGATAATTCAAGCCTTCAAAGAAGATAAAGCATACTCACCTGAAGTAGCCCTGAATGAAATATGCACGCGCATGTATGGGGTGGATTTAGACAGTGGGCTATTTTCTAAACCATTGGTGTCTGTGTATTACTCGGATAACCACTGGGATAATAGGCCTGGAGGGAAGATGTTCGGATTCAACCCCGAGGCAGCATCCATTCTAGAAAGAAAGTATCCATTCACAAAAGGGAAGTGGAACATCAACAAGCAGATCTGCGTGACNACCAGGAGGATAGAAGACTTTAACCCTACCACCAATATTATACCGGCCAATAGGAGACTACCACACTCATTAGTGGCCGAACACCGCCCAGTAAAAGGGGAAAGAATGGAATGGCTGGTTAATAAGATAAACGGCCACCACGTGCTCCTGGTCAGTGGCTATAATCTTGTACTGCCTACTAAGAGAGTCACTTGGGTAGCGCCACTAGGTGTCCGCGGAGCGGACTACACATACAACCTAGAGTTGGGTCTGCCAGCAACGCTTGGCAGGTATGACCTAGTGGTCATAAACATCCACACACCTTTTCGCATACACCATTACCAACAGTGCGTAGACCACGCAATGAAACTGCAAATGCTCGGGGGTGACTCATTGAGACTGCTCAAACCGGGTGGCTCTCTATTGATCAGAGCATATGGTTACGCAGATAGAACCAGTGAACGAGTCATCTGCGTGTTGGGACGCAAGTTCAGATNNNNNNNNNNNNNNNNNNNNNNNNNNNNNNNNNNNNNNNNNNNNNNNNNNNNNNNNNNNNNNNNNNNNNNNNNNNNNNNNNNNNNNNNNNNNNNNNNNNNNNNNNNNNNNNNNNNNNNNNNNNNNNNNNNNNNNNNNNNNNNNNNNNNNNNNNNNNNNNNNNNNNNNNNNNNNNNNNNNNNNNNNNNNNNNNNNNNNNNNNNNNNNNNNNNNNNNNNNNNNNNNNNNNNNNNNNNNNNNNNNNNNNNNNNNNNNNNNNNNNNNNNNNACAAAAAATGGCCGGAGTCCTTTAAGAATAGTGCAACACCAGTGGGAACCGCAAAAACAGTCATGTGCGGTACGTATCCAGTAATCCATGCCGTTGGACCGAATTTCTCTAATTATTTGGAATCTGAAGGGGACCGGGAATTGGCAGCTGCCTATCGAGAAGTCGCAAAGGAAGTAACTAGACTGGGAGTAAATAGTGTAGCTATACCTCTCCTCTCCACAGGTGTATACTCAGGAGGGAAAGATAGGCTGACCCAGTCACTGAACCACCTCTTNACAGCCATGGACTCGACGGATGCAGACGTGGTCATCTACTGTCGCGACAAAGAATGGGAGAAGAAAATATCCGAGGCCATACAGATGCGGACTCAAGTGGAGTTGCTGGATGAGCACATCTCCATAGACTGCGATATTGTTCGCGTGCACCCTGACAGCAGCTTGGCAGGCAGAAAAGGATACAGCACCACGGAAGGCGCACTGTACTCATATCTAGAAGGGACACGTTTTCACCAGACGGCAGTGGACATGGCAGAGATATATACTATGTGGCCAAAGCAAACAGAGGCCAACGAGCAAGTCTGCCTATATGCCCTGGGGGAAAGTATTGAATCGATCAGGCAGAAATGCCCGGTGGATGATGCAGATGCATCGTCTCCTCCAAAAACTGTCCCGTGCCTTTGCCGTTACGCCATGACTCCGGAACGCGTCACCAGACTTCGCATGAACCACGTCACAAGTATAATTGTGTGTTCCTCGTTTCCCCTTCCAAAGTACAAAATAGAANNNNNNNNNNNNNNNNNNNNNNNNNNNNNNNNNNNNNNNNNNNNNNNNNNNNNNNNNNNNNNNNNNNNNNNNNNNNNNNNNNNNNNNNNNNNNNNNNNNNNNNNNNNNNNNNNNNNNNNNNNNNNNACGCATAGCCAATTCGACCTAAGCGTTGACGGCGAGATACTACCCGTCCCGTCAGATCTGGATGCTGACGCCCCAGCCCTAGAACCAGCTCNNNNNNNNNNNNNNNNNNNNNNNNNNNNNNNNNNNNNNNNNNNNNNNNNNNNNNNNNNNNNNNNNNNNNNNNNNNNNNNNNNNNNNNNNNNNNNNNNNNNNNNNNNNNNNNNNNNNNNNNNNNNNNNNNNNNNNNNNNNNNNNNNNNNNNNNNNNNNNNNNNNNNNNNNNNNNNNNNNNNNNNNNNNNNNNNNNNNNNNNNNNNNNNNNNNNNNNNNNNNNNNNNNNNNNNNNNNNNNNNNNCAGGCACCGCCGAGTACCGCCACGGAACTGAATCATCCGCCGATCTCCTTCGGAGCACCAAG---NNNNNNNNNNNNNNNNNNNNNNNNNNNNNNNNNNNNNNNNNNNNNNNNNNNNNNNNNNNNNNNNNNNNNNNNNNNNNNNNNNNNNNNNNNNNNNNNNNNNNNNNNNNNNNNNNNNNNNNNNNNNNNNNNNNNNNNNNNNNNNNNNNNNNNNNNNNNAGACAGGGCAGGTGGGTATATATTCTCGTCGGACACCGGTCCAGGTCATTTACAACAGAAGTCAGTACGCCAGTCAGTGCTGCCGGTGAACACCCTGGAGGAAGTCCACGAGGAGAAGTGTTACCCACCTAAGTTGGATGAAGTAAAGGAGCAACTATTACTTAAGAAACTCCAGGAGAGTGCATCCATGGCCAACAGAAGCAGGTACCAGTCGCGCAAAGTAGAAAACATGAAAGCAACAATCATCCAGAGACTAAAGAGAGGCTGTAGACTATACTTAATGTCAGAGACCTCAAAAGTCCCTACTTACCGGACCACATATCCGGCGCCTGTGTACTCGCNNNNNNNNNNNNNNNNNNNNNNNNNNNNNNNNNNNNNNNNNNNNNNNNNNNNNNNNNNNNNNNNNNNNNNNNNNNNNNNNNNNNNNNNNNNNNNNNNNNNNNNNNNNNNNNNNNNNNNNNNNNNNNNNNNNNNNNNNNNNNNNNNNNNNNNNNNNNNNNNNNNNNNNNNNNNNNNNNAACTTAGGAGCTACCCGAAACAGCACGCTTACCATGCGCCCTCCATCAGAAGCGCTGTACCGTCCCCATTCCAGAACACACTACAGAATGTACTGGCAGCAGCCACGAAAAGAAACTGCAACGTCACACAGATGAGGGAATTACCCACTTTGGACTCAGCAGTATTCAACGTGGAGTGTTTTAAAAAATTCGCATGCAACCAAGAATACTGGGAAGAATTTGCTGCCAGCCCTATTAGGATAACAACTGAGAATTTAACAACCTATGTTACTAAACTAAAAGGGCCAAAAGCAGCAGCGCTATTTGCAAAAACCCACAATCTGCTGCCACTGCAGGAAGTACCAATGGATAGGTTCACAGTAGATATGAAAAGGGACGTGAAGGTGACTCCTGGTACAAAGCACACAGAGGAAAGACCTAAGGTGCAGGTTATACAGGCGGCTGAACCCTTGGCGACAGCATACCTATGTGGGATTCACAGAGAGCTGGTTAGGAGNNTGAACGCCGTCCTCCTACCCAATGTACATACACTATTTGATATGTCTGCCGAGGATTTCGATGCCATCATAGCCGCACACTTTAAGCCAGGAGACACTGTTTTAGAAACGGACATAGCCTCCTTTGACAAGAGCCAAGATGATTCACTTGCGCTTACTGCCTTGATGTTGTTAGAAGATTTAGGGGTGGATCACTCCCTGTTGGACTTGATAGAGGCCGCTTTTGGAGAGATTTCCAGCTGTCATCTACCGACAGGTACGCGCTTCAAGTTCGGCGCCATGATGAAATCTGGTATGTTCCTAACTCTGTTCGTCAACACATTGCTAAACATCACCATCGCTAGCCGCGTGCTGGAAGATCGTCTGACAAAATCCGCGTGCGCGGCCTTCATCGGCGACGACAACATAATACATGGAGTCGTCTCCGATGAATTGATGGCAGACAGATGCGCCACTTGGATGAACATGGAAGTGAAGATCATAGATGCAGTTGTATCCTTGAAAGCCCCTTACTTTTGTGGAGGGTTTATACTGCACGATACTGTGACGGGAACAGCCTGCAGAGTGGCAGACCCGCTAAAAAGGCTATTCAAACTGGGCAAACCGCTAGCGGCAGGTGACGAACAAGATGAAGATAGAAGACGAGCGCTGGCTGACGAAGTGATCAGATGGCAACGAACAGGGCTAATTGATGAGTTGGAGAAAGCGGTATACTCTAGGTATGAAGTGCAGGGTATATCAGTTGTGGTAATGTCCATGGCCACCTTTGCAAGCTCCAGATCTAACTTCGAGAAGCTCAGAGGACCCNNNNNNNNNNNNNNNNNNNNNNNNNNNNNNNNNNNNNNNNNNNNNNNNNNNNNNNNNNNNNNNNNNNNNNNNNNNNNNNNNNNNNNNNNNNNNNNNNNNNNNNNNNNNNNNNNNNNNNNNNNNNNNNNNNNNNNNNNNNNNNNNNNNNNNNNNNNNNNNNNNNNNNNNNCAGTTAATAAACTGACAATGCGCGCGGTACCCCAACAGAAGCCACGCAGGAATCGGAAGAATAAGAAGCAAAAGCAAAAGCGACAGGCGCCACAAAACAACACAAATCAAAAGAAGCAGCCGCCTAAAAAGAAACCAGCTCAAAAGAAAAAGAAGCCGGGCCGCAGAGAGAGGATGTGCATGAAAATCGAAAATGATTGTATTTTTGAAGTCAAGTATGAAGGTAAGGTAACAGGTTACGCGTGCTTGGTGGGGGACAAAGTAATGAAACCAGCACACGTAAAGGGGACCATCGATAACGCGGACCTGGCCAAACTGGCCTTTAAGCGGTCATCTAAGTATGACCTTGAATGCGCGCAGATACCCGTGCACATGAAGTCCGACGCTTCGAAGTTCACCCATGAGAAACCAGAGGGGTACTACAACTGGCACCACGGAGCAGTACAGTACTCAGGAGGCCGGTTCACCATCCCCACAGGTGCTGGCAAACCAGGGGACAGCGGCAGACCGATCTTCGACAACAAGGGACGCGTGGTGGCCATAGTCTTAGGAGGAGCTAATGAAGGAGCCCGTACAGCCCTCTCGGTGGTGACCTGGAATAAAGACATTGTCACTAAAATCACCCCCGAGGGGGCCGAAGAGTGGAGTCTTGCCATCCCAGTCATGTGCCTGCTGGCAAATACCACGTTCCCCTGCTCCCAGCCCCCTTGCACTCCCTGCTGCTATGAAAGGGAACCAGAGGAAACCCTACGCATGCTTGAGGACAACGTCATGAGACCTGGGTACTATCAGCTGCTACAAGCATNNNNNNNNNNNNNNNNNNNNNNNNNNNNNNNNNNNNNNNNNNNNNNNNNNNNNNNNNNNNNNNNNNNNNNNNNNNNNNNNNNNNNNNNNNNNNNNNNNNNNNNNNNNNNNNNNNNNNNNNNNNNNNNNNNNNNNNNNNNNNNNNNNNNNNNNNNNNNNNNNNNNNNNNNNNNNNNNNNNNNNNNNNNNNNNNNNNNNNTAAAGACGGATGATAGCCACGATTGGACCAAGCTGCGTTACATGGACAACCACACGCCAGCGGACGCAGAGAGGGCGGGGCTATTTGTAAGAACATCAGCACCGTGCACGATTACTGGAACAATGGGACACTTCATCCTGACCCGATGTCCGAAAGGGGAAACTCTGACGGTGGGATTCACTGACAGTAGGAAGATCAGTCACTCATGTACGCACCCATTTCACCACGACCCTCCTGTGATAGGCCGGGAGAAATTCCATTCCCGACCGCAGCACGGTAAAGAGCTGCCTTGCAGCACGTACGTGCAGAGCACCGCCGCAACTACCGAGGAGATAGAGGTACACATGCCCCCAGACACCCCTGATCGCACACTGATGTCACAACAGTCCGGCAACGTAAAGATCACAGTTAATGGCCAGACGGTGCGGTACAAGTGTAATTGCGGTGGCTCAAATGAAGGACTAATAACTACAGACAAAGTGATTAATAACTGCAAAGTTGATCAATGTCATGCCGCGGTCACCAATCACAAAAAGTGGCAGTACAACTCCCCTCTGGTCCCGCGTAATGCTGAACTTGGGGACCGAAAAGGAAAAATCCACATCCCGTTTCCGCTGGCAAATGTAACATGCAGGGTGCCTAAAGCAAGGAACCCCACCGTGACGTACGGGAAAAACCAAGTCATCATGCTACTGTATCCCGACCACCCAACACTCCTGTCCTACCGGAACATGGGAGAAGAACCAAACTACCAAGAAGAGTGGGTGACGCATAAGAAGGAAGTCGTGCTAACCGTGCCGACTGAAGGGCTCGAGGTCACGTGGGGTAACAACGAGCCGTATAAGTATTGGCCGCAGTTATCTACAAACGGTACAGCCCATGGCCACCCGCATGAGATAATTCTGTATTATTATGAGCTGTACCCTACTATGACTGTAGTAGTTGTGTCAGTGGCCTCGTTCGTACTCCTGTCGATGGTGGGTGTGGCAGTGGGGATGTGCATGTGTGCACGACGCAGATGCATCACACCGTACGAACTGACACCAGGAGCTACCGTCCCTTTCCTGCTTAGCCTAATATGCTGCATCAGAACAGCTAAAGCGGCCACATACCAAGAGGCTGCGGTATACCTGTGGAATGAACAGCAACCTTTGTTTTGGCTACAAGCCCTTATTCCGCTGGCAGCCCTGATTGTCCTATGCAACTGTCTGAGACTCTTACCATGCTGCTGTAAAACGTTGGCTTTTTTAGCCGTAATGAGCGTCGGTGCCCACACTGTGAGCGCGTANNNNNNNNNNNNNNNNNNNNNNNNNNNNNNNNNNNNNNNNNNNNNNNNNNNNNNNNNNNNNNNNNNNNNNNNNNNNNNNNNNNNNNNNNNNNNNNNNNNNNNNNNNNNNNNNNNNNNNNNNNNNNNNNNNNNNNNNNNNNNNNNNNNNNNNNNNNNNNNNNNNNNNNNNNNNNNNNNNNNNNNNNNNNNNNNNNNNNNNNNNNNNNNCAAAAACCTACCTGACTACAGCTGTAAGGTCTTCACCGGCGTCTACCCATTTATGTGGGGCGGAGCCTNNNNNNNNNNNNNNNNNNNNNNNNNNNNNNNNNNNNNNNNNNNNNNNNNNNNNNNNNNNNNNNNNNNNNNNNNNNNNNNNNNNNNNNNNNNNNNNNNNNNNNNNNNNNNNNNNNNNNNNNNNNNNNNNNNNNNNNNNNNNNNNNNNNNNNNNNNNNNNNNNNNNNNNNNNNNNNNNNNNNNNNNNNNNNNNNNNNNNGCCAAATTCATTGTGGGGCCAATGTCTTCAGCCTGGACACCTTTCGACAACAANNNNNNNNNNNNNNNNNNNNNNNNNNNNNNNNNNNNNNNNNNNNNNNNNNNNNNNNNNNNNNNNNNNNNNNNNNNNNNNNNNNNNNNNNNNNNNNNNNNNNNNNNNNNNNNNNNNNNNNNNNNNNNNNNNNNNNNNNNNNNNNNNNNNNNNNNNNNNNNNNNNNNNNNNNNNNNNNNNNNNNNNNNNNNNNNNNNNNNNNNNNNNNNNNNNNNNNNNNNGTCGNTGCAGCACACAGCACCATTTGGCTGCCAAATAGCAACAAACCCGGTAAGAGCGATGAATTGCGCCGTAGGGAACATGCCCATCTCCATCGACATACCGGATGCGGCCTTCATTAGGGTCGTCGACGCGCCCTCTTTAACGGACATGTCGTGCGAGGTACCAACCTGCACCCATTCCTCAGATTTCGGGGGCGTCGCCATTATTAAATATGCAGCCAGCAAGAAAGGCAAGTGTGCGGTGCATTCGATG---------------------------------------------------------------------------------------------------------------------------------------------------------------------------------------------------------------------------------------------------------------------------------------------------------------------------------
		</sequence>
		<sequence>
			<taxon idref="MK244652|Brazil|RJ|Niteroi|2018-04-05"/>
			------------------------------------------------------------GCGTACCCCATGTTTGAGGTGGAACCCAGGCAGGTCACACCGAATGACCATGCTAATGCTAGAGCGTTCTCGCATCTAGCTATAAAACTAATAGAGCAGGAAATTGATCCCGACTCAACCATCCTGGACATCGGCAGTGCACCAGCAAGGAGGATGATGTCGGACAGGAAGTACCACTGCGTCTGCCCGATGCGCAGCGCAGAAGATCCCGAGAGACTCGCCAATTATGCGAGAAAGCTAGCATCTGCTGCAGGAAAAGTCCTGGACAGAAACATCTCTGGAAAGATCGGGGACTTACAAGCAGTAATGGCCGTGCCAGACACGGAGACGCCAACATTCTGCTTGCACACAGATGTCTCATGTAGACAGAGAGCAGACGTCGCGATATACCAAGACGTCTATGCTGTACACGCACCCACGTCGCTATACCACCAGGCGATTAAAGGGGTCCGAGTGGCGTACTGGGTAGGGTTTGACACAACCCCGTTCATGTACAATGCCATGGCGGGTGCCTACCCCTCATATTCGACAAACTGGGCAGACGAGCAGGTACTGAAGGCTAAGAACATAGGATTATGTTCAACAGACCTGACGGAAGGTAGACGAGGTAAATTGTCTATTATGAGAGGGAAGAAGCTAAAACCGTGTGACCGTGTGCTGTTCTCAGTAGGGTCAACGCTCTACCCGGAAAGCCGCAAGCTACTTAAGAGCTGGCACTTACCATCGGTGTTCCATCTAAAGGGCAAACTCAGCTTCACATGCCGCTGTGATACAGTGGTTTCGTGCGAGGGCTACGTCGTTAAGAGAATAACGATGAGCCCAGGCCTTTATGGAAAAACCACAGGGTATGCGGTAACCCACCACGCAGACGGATTCTTGATGTGCAAGACTACCGACACGGTTGACGGCGAAAGAGTGTCATTCTCGGTGTGCACATACGTGCCGGCGACCATTTGTGATCAAATGACCGGCATCCTTGCTACAGAAGTCACGCCGGAGGATGCACAGAAGCTGTTGGTGGGGCTGAACCAGAGAATAGTGGTTAACGGCAGAACGCAACGGAATACGAACACCATGAAAAACTATCTGCTTCCCGTGGTCGCCCAAGCCTTCAGTAAGTGGGCAAAGGAGTGCCGGAAAGACATGGAAGATGAAAAACTCCTGGGGGTCAGAGAAAGAACACTGACCTGCTGCTGTCTATGGGCATTCAAGAAGCAGAAAACACACACGGTCTACAAGAGGCCTGATACCCAGTCAATTCAGAAGGTTCANNNNNNNNNNNNNNNNNNNNNNNNNNNNNNNNNNNNNNNNNNNNNNNNNNNNNNNNNNNNNNNNNNNNNNNNNNNNNNNNNNNNNNNNNNNNNNNNNNNNNNNNNNNNNNNNNNNNNNNNNNNNNNNNNNNNNNNNNNNNNNNNNNNNNNNNNNNNNNNNNNNNNNNNNNNNNNNNNNNNNNNNNNNNNNNNNNNNNNNNNNNNNNNNNNNNNNNNNNNNNNNNNNNNTCAGGTCGAAATCGACGTGGAACAGCTTGAGGACAGAGCGGGTGCAGGAATAATAGAGACTCCTAGAGGAGCTATCAAAGTTACTGCCCAACCAACAGACCACGTCGTGGGAGAGTACCTGGTACTTTCCCCGCAGACCGTACTACGGAGCCAGAAGCTCAGCCTAATTCACGCTTTGGCGGAGCAAGTGAAGACGTGCACGCACAGCGGACGAGCAGGGAGGTACGCGGTCGAAGCGTACGACGGCCGAGTCCTAGTGCCCTCAGGCTATGCAATCTCGCCTGAAGACTTCCAGAGTCTAAGCGAAAGCGCAACGATGGTGTATAACGAAAGAGAGTTCGTAAACAGAAAGCTACACCACATTGCGATGCACGGACCAGCCCTGAACACCGACGAAGAGTCGTATGAGCTGGTGAGGGCAGAGAGGACAGAACACGAGTACGTCTACGATGTGGACCAGAGAAGATGCTGTAAGAAGGAAGAAGCTGCAGGACTGGTACTGGTGGGCGACTTGACTAATCCGCCCTACCACGAATTCGCATATGAAGGGCTAAAAATCCGCCCTGCCTGCCCATACAAAATTGCAGTCATAGGAGTCTTCGGAGTACCAGGATCCGGCAAGTCAGCTATTATCAAGAACCTAGTTACCAGGCAAGACCTGGTGACTAGCGGAAAGAAAGAAAACTGCCAAGAAATCACCACCGACGTGATGAGACAGAGAGGTCTAGAGATATCTGCACGTACGGTTGACTCGCTGCTCTTGAATGGATGCAACAGGCCAGTCGACGTGTTGTACGTAGACGAGGCGTTTGCGTGCCACTCTGGAANNNNNNNNNNNNNNNNNNNNNNNNNNNNNNNNNNNNNNNNNNNNNNNNNNNNNNNNNNNNNNNNNNNNNNNNNNNNNNNNNNNNNNNNNNNNNNNNNNNNNNNNNNNNNNNNNNNNNNNNNNNNNNNNNNNNNNNNNNNNNNNNNNNNNNNNNNNNNNNNNNNNNNNNNNNNNNNNNNNNNNNNNNNNNNNNNNNNNNNNNNNNNNNNNNNNNNNNNNNNNNAGTACAACAAGCCGATTGTAGTGGACACTACAGGCTCAACAAAACCTGACGCTGGAGATCTCGTGTTAACGTGCTTCAGAGGGTGGGTTAAACAACTGCAAATTGACTATCGTGGATACGAGGTCATGACAGCAGCCGCATCCCAAGGGTTAACCAGAAAAGGAGTTTATGCAGTTAGGCAAAAAGTTAATGAAAACCCGCTCTATGCATCAACGTCAGAGCACGTCAACGNNNNNNNNNNNNNNNNNNNNNNNNNNNNNNNNNNNNNNNNNNNNNNNNNNNNNNNNNNNNNNNNNNNNNNNNNNNNNNNNNNNNNNNNNNNNNNNNNNNNNNNNNNNNNNNNNNNNNNNNNNNNNNNNNNNNNNNNNNNNNNNNNNNNNNNNNNNNNNNNNNNNNNNNNNNNNNNNNNNNNNNNNNNNNNNNNNNNNNNNNNNNNNNNNNNNNNNNNNNNNNNNNNNNNNNNNNNGGGGATAAAACTAAATGATAGGCAGTGGTCCCAGATAATTCAAGCCTTCAAAGAAGATAAAGCATACTCACCTGAAGTAGCCCTGAATGAAATATGCACGCGCATGTATGGGGTGGATTTAGACAGTGGGCTATTTTCTAAACCATTGGTGTCTGTGTATTACTCGGATAACCACTGGGATAATAGGCCTGGAGGGAAGATGTTCGGATTCAACCCCGAGGCAGCATCCATTCTAGAAAGAAAGTATCCATTCACAAAAGGGAAGTGGAACATCAACAAGCAGATCTGNGTGACCACCAGGAGGATAGAAGACTTTAACCCTACCACCAATATTATACCGGCCAATAGGAGACTACCACACTCACTAGTGGCCGAACACCGCCCAGTAAAAGGGGAAAGAATGGAATGGCTGGTTAATAAGATAAACGGCCACCACGTGCTCCTGGTNAGTGGCTATAATCTTGTACTGCCTACTAAGAGAGTCACTTGGGTAGCGCCACTAGGTGTCCGCGGAGCGGACTACACATACAACCTAGAGTTGGGTCTGCCAGCAACGCTTGGCAGGTATGACCTAGTGGTCATAAACATCCACACACCTTTTCGCATACACCATTACCAACAGTGCGTAGACCACGCAATGAAACTGCAAATGCTCGGGGGTGACTCATTGAGACTGCTCAAACCGGGTGGCTCTCTATTGATCAGAGCATATGGTTACGCAGATAGAACCAGTGAACGAGTCATCTGCGTGTTGGGACGCAAGTTCAGATCGTCTAGAGCGTTGAAACCACCATGTGTCACCAGCAACACTGAGATGTTTTTCCTATTCAGCAACTTTGACAATGGCAGAAGGAATTTCACAACTCATGTCATGAATAATCAACTGAATGCAGCCTTTGTAGGACAGGCCACCCGAGCAGGATGTGCACCGTCGTACCGGGTAAAACGCATGGACATCGCGAAGAACGATGAANNNNNNNNNNNNNNNNNNNNNNNNNNNNNNNNNNNNNNNNNNNNNNNNNNNNNNNNNNNNNNNNACAAAAAATGGCCGGAGTCCTTTAAGAATAGTGCAACACCAGTGGGAACCGCAAAAACAGTCATGTGCGGTACGTATCCAGTAATCCACGCCGTTGGACCGAATTTCTCTAATTATTTGGAATCTGAAGGGGACCGGGAATTGGCAGCTGCCTATCGAGAAGTCGCAAAGGAAGTAACTAGACTGGGAGTAAATAGTGTAGCTATACCTCTCCTCTCCACAGGTGTATACTCAGGAGGGAAAGATAGGCTGACCCAGTCACTGAANNNCNNCTTNNNNGNCATGGANNNNNNNNNTNNAGNCGTNNNNNTNNNNNGTNNNNANNANNAATNNNNNNNNNNAATANNNNNGNNNANACNNNNNNNGNNNNNNNNGGANNNNCTNGNNNNNNNNNNNNNNNNNNNNNGNGNNNTTGNTNNNNNNNNNNCTGNNNNCNNNNNNNNNNNNNNNNNNNNNNNNNNNNNNNNNNNNNNNNNNNNNNNNNNNNNNNNNNNNNNNNNNNNNNNNNNNNNNNNGGCAGTGGACATGGCAGAGATATATACTATGTGGCCAAAGCAAACAGAGGCCAACGAGCAAGTCTGCCTATATGCCCTGGGGGAAAGTATTGAATCGATCAGGCAGAAATGCCCGGTGGATGATGCAGATGCATCGTCTCCTCCAAAAACTGTCCCGTGCCTTTGCCGTTACGCCATGACTCCGGAACGCGTCACCAGACTTCGCATGAACCACGTCACAAGTATAATTGTGTGTTCCTCGTTTCCCCTTCCAAAGTACAAAATAGAAGGAGTGCAAAAAGTCAAATGTTCTAAGGTAATGCTATTTGACCACAACGTGCCATCACGCGTAAGTCCAAGGGAATATAGATCTTCCCCGGAGGCTGCACAGGAAGCGAGCACAACCACGTCACTGACGCATAGCCAATTCGACCTAAGCGTTGACGGCGAGATACTACCCGTCCCGTCAGATCTGGATGCTGACGCCCCAGCCCTAGAACCAGCTCTAGACGACAGGGCGNNACACACGTTGCCATCCACAACCGGAAACCTTGCGGCCGTGTCTGACTGGGTAATGAGCACCGTACCTGTCGCGCCGNCCAGAAGAAGGCGANGGAGAAACCTGACTGTGACATGCGACNAGAGAGAANGGAACATAACACCCATGGCTAGCGTCCGATTCTTTAGGGCAGAGCTGCGTNCGGTCGTACAAGAAACAGCGGAGACGCGTGACACAGCAATGTCTCTTCAGGCACCGCCGAGTACCGCCACGGAACTGAATCATCCGCCGATCTCCTTCGGAGCACCAAGCGAGACGTTCCCCATTACATTTGGGGACTTCAACGAAGGAGAAATCGAAAGCTTGTCTTCTGAGCTGCTAACTTTCGGAGACTTCCTACCCGGAGAAGTGGATGACTTGACAGATAGCGACTGGTCCACGTGCTCAGACACGGACGACGAGTT---ACTAGACAGGGCAGGTGGGTATATATTCTCGTCGGACACCGGTCCAGGTCATTTACAACAGAAGTCAGTACGCCAGTCAGTGCTGCCGGTGAACACCCTGGAGGAAGTCCACGAGGAGAAGTGTTACCCACCTAAGTTGGATGAAGTAAAGGAGCAACTATTACTTAAGAAACTCCAGGAGAGTGCATCCATGGCCAACAGAAGCAGGTACCAGTCGCGCAAAGTAGAAAACATGAAAGCAACAATCATCCAGAGACTAAAGAGAGGCTGTAGACTATACTTAATGTCAGAGACCTCAAAAGTCCCTACTTACCGGACCACATATCCGGCGCCTGTGTACTCGCCTCCGGTCAACGTCCGACTGTCCAACCCCGAGTCCGCAGTGGCAGCATGCAATGAGTTCCTAGCTAGAAACTATCCAACTGTCTCATCATACCAAATTACCGACGAGTATGATGCATATTTAGACATGGTGGACGGGTCGGAGAGTTGCCTGGATCGAGCGACATTCAATCCGTCAAAACTTAGGAGCTACCCGAAACAGCACGCTTACCATGCGCCCTCCATCAGAAGCGCTGTACCGTNCCCATTCCAGAACACACTACAGAATGTACTGGCAGCAGCCACGAAAAGAAACTGCAACGTCACACAGATGAGGGAATTACCCACTTTGGACTCAGCAGTATTCAACGTGGAGTGTTTTNAAAAATTCGCATGCAACCAAGAATACTNGGAAGAATTTGCTGCCAGNCCNNTTAGGATAACANNNNNNANNNTAANNNCCTATGTTACTAAACTNAAAGGGCCAAAAGCAGCAGCGCTATTTGCNAAAACCCACAATCTGCTGCCACTGCAGGAAGTACCAATGGATAGGTTCACAGTAGATATGAAAAGGGACGTGAAGGTGACTCCTGGTACAAAGCACACAGAGGAAAGACCTAAGGTGCAGGTTATACAGGCGGCTGAACCCTTGGCGACAGCATACCTATGTGGGATTCACAGAGAGCTGGTTAGGAGGCTGAACGCCGTCCTCCTACCCAATGTACATACACTATTTGATATGTCTGCCGAGGATTTCGATGCCATCATAGCCGCACACTTTAAGCCAGGAGACACTGTTTTAGAAACGGACATAGCCTCCTTTGACAAGAGCCAAGATGATTCACTTGCGCTTACTGCCTTGATGTTGTTAGAAGATTTAGGGGTGGATCACTCCCTGTTGGACTTGATAGAGGCCGCTTTTGGAGAGATTTCCAGCTGTCATCTACCGACAGGTACGCGCTTCAAGTTCGGCGCCATGATGAAATCTGGTATGTTCCTAACTCTGTTCGTCAACACATTGCTAAACATCACCATCGCTAGCCGCGTGCTGGAAGATCGTCTGACAAAATCCGCGTGCGCGGCCTTCATCGGCGACGACAACATAATACATGGAGTCGTCTCCGATGAATTGATGGCAGACAGATGCGCCACTTGGATGAACATGGAAGTGAAGATCATAGATGCAGTTGTATCCTTGAAAGCCCCTTACTTTTGTGGAGGGTTTATACTGCACGATACTGTGACGGGAACAGCCTGCAGAGTGGCAGACCCGCTAAAAAGGCTATTCAAACTGGGCAAACCGCTAGCGGCAGGTGACGAACAAGATGAAGATAGAAGACGAGCGCTGGCTGACGAAGTGATCAGATGGCAACGAACAGGGCTAATTGATGAGTTGGAGAAAGCGGTATACTCTAGGTATGAAGTGCAGGGTATATCAGTTGTGGTAATGTCCATGGCCACCTTTGCAAGCTCCAGATCTAACTTCGAGAAGCTCAGAGGACCCNNNNNNNNNNNNNNNNNNNNNNNNNNNNNNNNNNNNNNNNNNNNNNNNNNNNNNNNNNNNNNNNNNNNNNNNNNNNNNNNNNNNNNNNNNNNNNNNNNNNNNNNNNNNNNNNNNNNNNNNNNNNNNNNNNNNNNNNNNNNNNNNNNNNNNNNNNNNNNNNNNNNNNNNNCAGTTAATAAACTGACAATGCGCGCGGTACCCCAACAGAAGCCACGCAGGAATCGGAAGAATAAGAAGCAAAAGCAAAAGCGACAGGCGCCACAAAACAACACAAATCAAAAGAAGCAGCCGCCTAAAAAGAAACCAGCTCAAAAGAAAAAGAAGCCGGGCCGCAGAGAGAGGATGTGCATGAAAATCGAAAATGATTGTATTTTTGAAGTCAAGTATGAAGGTAAGGTAACAGGTTACGCGTGCTTGGTGGGGGACAAAGTAATGAAACCAGCNNNNNNNNNNNNNNNNNNNNNNNNNNNNNNNNNNNNNNNNNNNNNNNNNNNNNNNNNNNNNNNNNNNNNNNNNNNNNNNNNNNNNNNNNNNNNNNNNNNNNNNNNNNNNNNNNNNNNNNNNNNNNNNNNNNNNNNNNNNNNNNNNNNNNNNNNNNNNNNNNNNNNNNNNNNNNNNNNNNNNNNNNNNNNNNNNNNNNNNNNNNNNNNNNNNNNNNNNNNNNNNNNNNNNNNNNNNNNNNNNNNNNNNNNNNNACGCGTGGTGGCCATAGTCTTAGGAGGAGCTAATGAAGGAGCCCGTACAGCCCTCTCGGTGGTGACCTGGAATAAAGACATTGTCACTAAAATCACCCCCGAGGGGGCCGAAGAGTGGAGTCTTGCCATCCCAGTTATGTGCCTGCTGGCAAATACCACGTTCCCCTGCTCCCAGCCCCCTTGCACTCCCTGCTGCTATGAAAGGGAACCAGAGGAAACCCTACGCATGCTTGAGGACAACGTCATGAGACCAGGGTACTATCAGCTGCTACAAGCATNNNNNNNNNNNNNNNNNNNNNNNNNNNNNNNNNNNNNNNNNNNNNNNNNNNNNNNNNNNNNNNNNNNNNNNNNNNNNNNNNNNNNNNNNNNNNNNNNNNNNNNNNNNNNNNNNNNNNNNNNNNNNNNNNNNNNNNNNNNNNNNNNNNNNNNNNNNNNNNNNNNNNNNNNNNNNNNNNNNNNNNNNNNNNNNNNNNNNNTAAAGACGGATGATAGCCACGATTGGACCAAGCTGCGTTACATGGACAACCACACGCCAGCGGACGCAGAGAGGGCGGGGCTATTTGTAAGAACATCAGCACCGTGCACGATTACTGGAACAATGGGACACTTCATCCTGACCCGATGTCCGAAAGGGGAAACTCTGACGGTGGGATTCACTGACAGTAGGAAGATCAGTCACTCATGTACGCACCCATTTCACCACGACCCTCCTGTGATAGGCCGGGAGAAATTCCATTCCCGACCGCAGCACGGTAAAGAGCTGCCTTGCAGCACGTACGTGCAGAGCACCGCCGCAACTACCGAGGAGATAGAGGTACACATGCCCCCAGACACCCCTGATCGCACACTGATGTCACAACAGTCCGGCAACGTAAAGATCACAGTTAATGGCCAGACGGTGCGGTACAAGTGTAATTGCGGTGGCTCAAATGAAGGACTAATAACTACAGACAAAGTGATTAATAACTGCAAAGTTGATCAATGTCATGCCGCGGTCACCAATCACAAAAAGTGGCAGTACAACTCCCCTCTGGTCCCGCGTAATGCTGAACTTGGGGACCGAAAAGGAAAAATCCACATCCCGTTTCCGCTGGCAAATGTAACATGCAGGGTGCCTAAAGCAAGGAACCCCACCGTGACGTACGGGAAAAACCAAGTCATCATGCTACTGTATCCCGACCACCCAACACTCCTGTCCTACCGGAACATGGGAGAAGAACCAAACTACCAAGAAGAGTGGGTGACGCATAAGAAGGAAGTCGTGCTAACCGTGCCGACTGAAGGGCTCGNNNNNNNNNNNNNNNNNNNNNNNNNNNNNNNNNNNNNNNNNNNNNNNNNNNNNNNNNNNNNNNNNNNNNNNNNNNNNNNNNNNNNNNNNNNNNNNNNNNNNNNNNNNNNNNNNNNNNNNNNNNNNNNNNNNNNNNNNNNNNNNNNNNNNNNNNNNNNNNNNNNNNNNNNNNTGGCAGTGGGGATGTGCATGTGTGCACGACGCAGATGCATCACACCGTACGAACTGACACCAGGAGCTACCGTCCCTTTCCTGCTTAGCCTAATATGCTGCATCAGAACAGCTAAAGCGGCCACATACCAAGAGGCTGCGGTGTACCTGTGGAATGAACAGCAACCTTTGTTTTGGCTACAAGCCCTTATTCCGCTGGCAGCCCTGATTGTCCTATGCAACTGTCTGAGACTCTTACCATGCTGCTGTAAAACGTTGGCTTTTTTAGCCGTAATGAGCGTCGGTGCCCACACTGTGAGCGCGTANNNNNNNNNNNNNNNNNNNNNNNNNNNNNNNNNNNNNNNNNNNNNNNNNNNNNNNNNNNNNNNNNNNNNNNNNNNNNNNNNNNNNNNNNNNNNNNNNNNNNNNNNNNNNNNNNNNNNNNNNNNNNNNNNNNNNNNNNNNNNNNNNNNNNNNNNNNNNNNNNNNNNNNNNNNNNNNNNNNNNNNNNNNNNNNNNNNNNNNNNNNNNNNCAAAAACCTACCTGACTACAGCTGTAAGGTCTTCACCGGCGTCTACCCATTTATGTGGGGCGGAGCCTNNNNNNNNNNNNNNNNNNNNNNNNNNNNNNNNNNNNNNNNNNNNNNNNNNNNNNNNNNNNNNNNNNNNNNNNNNNNNNNNNNNNNNNNNNNNNNNNNNNNNNNNNNNNNNNNNNNNNNNNNNNNNNNNNNNNNNNNNNNNNNNNNNNNNNNNNNNNNNNNNNNNNNNNNNNNNNNNNNNNNNNNNNNNNNNNNNNNNGCCAAATTCATTGTGGGGCCAATGTCTTCAGCCTGGACACCTTTCGACAACAANNNNNNNNNNNNNNNNNNNNNNNNNNNNNNNNNNNNNNNNNNNNNNNNNNNNNNNNNNNNNNNNNNNNNNNNNNNNNNNNNNNNNNNNNNNNNNNNNNNNNNNNNNNNNNNNNNNNNNNNNNNNNNNNNNNNNNNNNNNNNNNNNNNNNNNNNNNNNNNNNNNNNNNNNNNNNNNNNNNNNNNNNNNNNNNNNNNNNNNNNNNNNNNNNNNNNNNNNNNGTCGCTGCAGCACACAGCACCATTTGGCTGCCAAATAGCAACAAACCCGGTAAGAGCGATGAATTGCGCCGTAGGGAACATGCCCATCTCCATCGACATACCGGATGCGGCCTTCATTAGGGTCGTCGACGCGCCCTCTTTAACGGACATGTCGTGCGAGGTACCAACCTGCACCCATTCCTCAGATTTCGGGGGCGTCGCCATTATTAAATATGCAGCCAGCAAGAAAGGCAAGTGTGCGGTGCATTCGATG---------------------------------------------------------------------------------------------------------------------------------------------------------------------------------------------------------------------------------------------------------------------------------------------------------------------------------
		</sequence>
		<sequence>
			<taxon idref="MK244651|Brazil|RJ|Niteroi|2018-04-05"/>
			------------------------------------------------------------------------------------------------------------------------------------------------------------------------------------------------------------------------------------------------------------------------------------------------------------------------------------------------------------------------------------------------------------------------------------------------------------------------------------------------------------------------------------------------------------ACCCCGTTCATGTACAATGCCATGGCGGGTGCCTACCCCTCATATTCGACAAACTGGGCAGACGAGCAGGTACTGAAGGCTAAGAACATAGGATTATGTTCAACAGACCTGACGGAAGGTAGACGAGGTAAATTGTCTATTATGAGAGGGAAGAAGCTAAAACCGTGTGACCGTGTGCTGTTCTCAGTAGGGTCAACGCTCTACCCGGAAAGCCGCAAGCTACTTAAGAGCTGGCACTTACCATCGGTGTTCCATCTAAAGGGCAAACTCAGCTTCACATGCCGCTGTGATACAGTGGTTTCGTGCGAGGGCTACGTCGTTAAGAGAATAACGATGAGCCCAGGCCTTTATGGNAAAACCACAGGGTATGCGGTAACCCACCACGCAGACGGATTCTTGATGTGCAAGACTACCGACACGGTTGACGGCGAAAGAGTGTCATTCTCGGTGTGCACATACGTGCCGGCGACCATTTGTGATCAAATGACCGGCATCCNTGCTACAGAAGTCACGCCGGAGGATGCACAGAAGCTGTTGGTGGGGCTGAACCAGAGAATAGTGGTTAACGGCAGAACGCAACGGAATACGAACACCATGAAAAACTATCTGCTTCCCGTGGTCGCCCAAGCCTTCAGTAAGTGGGCAAAGGAGTGCCGGAAAGACATGGAAGATGAAAAACTCCTGGGGGTCAGAGAAAGAACACTGACCTGCTGCTGTCTATGGGCATTCAAGAAGCAGAAAACACACACGGTCTACAAGAGGCCTGATACCCAGTCAATTCAGAAGGTTCANNNNNNNNNNNNNNNNNNNNNNNNNNNNNNNNNNNNNNNNNNNNNNNNNNNNNNNNNNNNNNNNNNNNNNNNNNNNNNNNNNNNNNNNNNNNNNNNNNNNNNNNNNNNNNNNNNNNNNNNNNNNNNNNNNNNNNNNNNNNNNNNNNNNNNNNNNNNNNNNNNNNNNNNNNNNNNNNNNNNNNNNNNNNNNNNNNNNNNNNNNNNNNNNNNNNNNNNNNNNNNNNNNNNTCAGGTCGAAATCGACGTGGAACAGCTTGAGGACAGAGCGGGTGCAGGAATAATAGAGACTCCTAGAGGAGCTATCAAAGTTACTGCCCAACCAACAGACCACGTCGTGGGAGAGTACCTGGTACTTTCCCCGCAGACCGTACTACGGAGCCAGAAGCTCAGCCTAATTCACGCTTTGGCGGAGCAAGTGAAGACGTGCACGCACAGCGGACGAGCAGGGAGGTACGCGGTCGAAGCGTACGACGGCCGAGTCCTAGTGCCCTCAGGCTATGCAATTTCGCCCGAAGACTTCCAGAGTCTAAGCGAAAGCGCAACGATGGTGTATAACGAAAGAGAGTTCGTAAACAGAAAGCTACACCACATTGCGATGCACGGACCAGCCCTGAACACCGACGAAGAGTCGTATGAGCTGGTGAGGGCAGAGAGGACAGAACACGAGTACGTCTACGATGTGGACCAGAGAAGATGCTGTAAGAAGGAAGAAGCTGCAGGACTGGTACTGGTGGGCGACTTGACTAATCCGCCCTACCACGAATTCGCATATGAAGGGCTAAAAATCCGCCCTGCCTGCCCATACAAAATTGCAGTCATAGGAGTCTTCGGAGTACCAGGATCCGGCAAGTCAGCTATTATCAAGAACCTAGTTACCAGGCAAGACCTGGTGACTAGCGGAAAGAAAGAAAACTGCCAAGAAATCACCACCGACGTGATGAGACAGAGAGGTCTAGAGATATCTGCACGTACGGTTGACTCGCTGCTCTTGAATGGATGCAACAGGCCAGTCGACGTGTTGTACGTAGACGAGGCGTTTGCGTGCCACTCTGGAANNNNNNNNNNNNNNNNNNNNNNNNNNNNNNNNNNNNNNNNNNNNNNNNNNNNNNNNNNNNNNNNNNNNNNNNNNNNNNNNNNNNNNNNNNNNNNNNNNNNNNNNNNNNNNNNNNNNNNNNNNNNNNNNNNNNNNNNNNNNNNNNNNNNNNNNNNNNNNNNNNNNNNNNNNNNNNNNNNNNNNNNNNNNNNNNNNNNNNNNNNNNNNNNNNNNNNNNNNNNNNAGTACAACAAGCCGATTGTAGTGGACACTACAGGCTCAACAAAACCTGACGCTGGAGATCTCGTGTTAACGTGCTTCAGAGGGTGGGTTAAACAACTGCAAATTGACTATCGTGGATACGAGGTCATGACAGCAGCCGCATCCCAAGGGTTAACCAGAAAAGGAGTTTATGCAGTTAGGCAAAAAGTTAATGAAAACCCGCTCTATGCATCAACGTCAGAGCACGTCAACGNNNNNNNNNNNNNNNNNNNNNNNNNNNNNNNNNNNNNNNNNNNNNNNNNNNNNNNNNNNNNNNNNNNNNNNNNNNNNNNNNNNNNNNNNNNNNNNNNNNNNNNNNNNNNNNNNNNNNNNNNNNNNNNNNNNNNNNNNNNNNNNNNNNNNNNNNNNNNNNNNNNNNNNNNNNNNNNNNNNNNNNNNNNNNNNNNNNNNNNNNNNNNNNNNNNNNNNNNNNNNNNNNNNNNNNNNNNGGGGATAAAACTAAATGATAGGCAGTGGTCCCAGATAATTCAAGCCTTCAAAGAAGATAAAGCATACTCACCTGAAGTAGCCCTGAATGAAATATGCACGCGCATGTATGGGGTGGATTTAGACAGTGGGCTATTTTCTAAACCATTGGTGTCTGTGTATTACTCGGATAACCACTGGGATAATAGGCCTGGAGGGAAGATGTTCGGATTCAACCCCGAGGCAGCATCCATTCTAGAAAGAAAGTATCCATTCACAAAAGGGAAGTGGAACATCAACAAGCAGATCTGCGTGACCACCAGGAGGATAGAAGACTTTAACCCTACCACCAATATTATACCGGCCAATAGGAGACTACCACACTCATTAGTGGCCGAACACCGCCCAGTAAAAGGGGAAAGAATGGAATGGCTGGTTAATAAGATAAACGGCCACCACGTGCTCCTGGTCAGTGGCTATAATCTTGTACTGCCTACTAAGAGAGTCACTTGGGTAGCGCCACTAGGTGTCCGCGGAGCGGACTACACATACAACCTAGAGTTGGGTCTGCCAGCAACGCTTGGCAGGTATGACCTAGTGGTCATAAACATCCACACACCTTTTCGCATACACCATTACCAACAGTGCGTAGACCACGCAATGAAACTGCAAATGCTCGGGGGTGACTCATTGAGACTGCTCAAACCGGGTGGCTCTCTATTGATCAGAGCATATGGTTACGCAGATAGAACCAGTGAACGAGTCATCTGCGTGTTGGGACGCAAGTTCAGATNNNNNNNNNNNNNNNNNNNNNNNNNNNNNNNNNNNNNNNNNNNNNNNNNNNNNNNNNNNNNNNNNNNNNNNNNNNNNNNNNNNNNNNNNNNNNNNNNNNNNNNNNNNNNNNNNNNNNNNNNNNNNNNNNNNNNNNNNNNNNNNNNNNNNNNNNNNNNNNNNNNNNNNNNNNNNNNNNNNNNNNNNNNNNNNNNNNNNNNNNNNNNNNNNNNNNNNNNNNNNNNNNNNNNNNNNNNNNNNNNNNNNNNNNNNNNNNNNNNNNNNNNNNACAAAAAATGGCCGGAGTCCTTTAAGAATAGTGCAACACCAGTGGGAACCGCAAAAACAGTCATGTGCGGTACGTATCCAGTAATCCACGCCGTTGGACCGAATTTCTCTAATTATTTGGAATCTGAAGGGGACCGGGAATTGGCAGCTGCCTATCGAGAAGTCGCAAAGGAAGTAACTAGACTGGGAGTAAATAGTGTAGCTATACCTCTCCTCTCCACAGGTGTATACTCAGGAGGGAAAGATAGGCTGACCCAGTCACTGAACCACCTCTTCACAGCCATGGACTCGACGGATGCAGACGTGGTCATCTACTGTCGCGACAAAGAATGGGAGAAGAAAATATCCGAGGCCATACAGATGCGGACTCAAGTGGAGTTGCTGGATGAGCACATCTCCATAGACTGCGATATTGTTCGCGTGCACCCTGACAGCAGCTTGGCAGGCAGAAAAGGATACAGCACCACGGAAGGCGCACTGTACTCATATCTAGAAGGGACACGTTTTCACCAGACGGCAGTGGACATGGCAGAGATATATACTATGTGGCCAAAGCAAACAGAGGCCAACGAGCAAGTCTGCCTATATGCCCTGGGGGAAAGTATTGAATCGATCAGGCAGAAATGCCCGGTGGATGATGCAGATGCATCGTCTCCTCCAAAAACTGTCCCGTGCCTTTGCCGTTACGCCATGACTCCGGAACGCGTCACCAGACTTCGCATGAACCACGTCACAAGTATAATTGTGTGTTCCTCGTTTCCCCTTCCAAAGTACAAAATAGAAGGAGTGCAAAAAGTCAAATGTTCTAAGGTAATGCTATTTGACCACAACGTGCCATCACGCGTAAGTCCAAGGGAATATAGATCTTCCCCGGAGGCTGCACAGGAAGCGAGCACAACCACGTCACTGACGCATAGCCAATTCGACCTAAGCGTTGACGGCGAGATACTACCCGTCCCGTCAGATCTGGATGCTGACGCCCCAGCCCTAGAACCAGCTCTAGACGACAGGGCGACACACACGTTGCCATCCACAACCGGAAACCTTGCGGCCGTGTCTGACTGGGTAATGAGCACCGTACCTGTCGCGCCGCCCAGAAGAAGGCGAGGGAGAAACCTGACTGTGACATGCGACGAGAGAGAAGGGAACATAACACCCATGGCTAGCGTCCGATTCTTTAGGGCAGAGCTGCGTCCGGTCGTACAAGAAACAGCGGAGACGCGTGACACAGCAATGTCTCTTCAGGCACCGCCGAGTACCGCCACGGAACTGAATCATCCGCCGATCTCCTTCGGAGCACCAAG---NNNNNNNNNNNNNNNNNNNNNNNNNNNNNNNNNNNNNNNNNNNNNNNNNNNNNNNNNNNNNNNNNNNNNNNNNNNNNNNNNNNNNNNNNNNNNNNNNNNNNNNNNNNNNNNNNNNNNNNNNNNNNNNNNNNNNNNNNNNNNNNNNNNNNNNNNNNNAGACAGGGCAGGTGGGTATATATTCTCGTCGGACACCGGTCCAGGTCATTTACAACAGAAGTCAGTACGCCAGTCAGTGCTGCCGGTGAACACCCTGGAGGAAGTCCACGAGGAGAAGTGTTACCCACCTAAGTTGGATGAAGTAAAGGAGCAACTATTACTTAAGAAACTCCAGGAGAGTGCATCCATGGCCAACAGAAGCAGGTACCAGTCGCGCAAAGTAGAAAACATGAAAGCAACAATCATCCAGAGACTAAAGAGAGGCTGTAGACTATACTTAATGTCAGAGACCTCAAAAGTCCCTACTTACCGGACCACATATCCGGCGCCTGTGTACTCGCNNNNNNNNNNNNNNNNNNNNNNNNNNNNNNNNNNNNNNNNNNNNNNNNNNNNNNNNNNNNNNNNNNNNNNNNNNNNNNNNNNNNNNNNNNNNNNNNNNNNNNNNNNNNNNNNNNNNNNNNNNNNNNNNNNNNNNNNNNNNNNNNNNNNNNNNNNNNNNNNNNNNNNNNNNNNNNNNNAACTTAGGAGCTACCCGAAACAGCACGCTTACCATGCGCCCTCCATCAGAAGCGCTGTACCGTCCCCATTCCAGAACACACTACAGAATGTACTGGCAGCAGCCACGAAAAGAAACTGCAACGTCACACAGATGAGGGAATTACCCACTTTGGACTCAGCAGTATTCAACGTGGAGTGTTTTNAAAAATTCGCATGCAACCAAGAATACTGGGAAGAATTTGCTGCCAGCCCTATTAGGATAACAACTGAGAATTTAACAACCTATGTTACTAAACTAAAAGGGCCAAAAGCAGCAGCGCTATTTGCNAAAACCCACAATCTGCTGCCACTGCAGGAAGTACCAATGGATAGGTTCACAGTAGATATGAAAAGGGACGTGAAGGTGACTCCTGGTACAAAGCACACAGAGGAAAGACCTAAGGTGCAGGTTATACAGGCGGCTGAACCCTTGGCGACAGCATACCTATGTGGGATTCACAGAGAGCTGGTTAGGAGGCTGAACGCCGTCCTCCTACCCAATGTACATACACTATTTGATATGTCTGCCGAGGATTTCGATGCCATCATAGCCGCACACTTTAAGCCAGGAGACACTGTTTTAGAAACGGACATAGCCTCCTTTGACAAGAGCCAAGATGATTCACTTGCGCTTACTGCCTTGATGTTGTTAGAAGATTTAGGGGTGGATCACTCCCTGTTGGACTTGATAGAGGCCGCTTTTGGAGAGATTTCCAGCTGTCATCTACCGACAGGTACGCGCTTCAAGTTCGGCGCCATGATGAAATCTGGTATGTTCCTAACTCTGTTCGTCAACACATTGCTAAACATCACCATCGCTAGCCGCGTGCTGGAAGATCGTCTGACAAAATCCGCGTGCGCGGCCTTCATCGGCGACGACAACATAATACATGGAGTCGTCTCCGATGAATTGATGGCAGACAGATGCGCCACTTGGATGAACATGGAAGTGAAGATCATAGATGCAGTTGTATCCTTGAAAGCCCCTTACTTTTGTGGAGGGTTTATACTGCACGATACTGTGACGGGAACAGCCTGCAGAGTGGCAGACCCGCTAAAAAGGCTATTCAAACTGGGCAAACCGCTAGCGGCAGGTGACGAACAAGATGAAGATAGAAGACGAGCGCTGGCTGACGAAGTGATCAGATGGCAACGAACAGGGCTAATTGATGAGTTGGAGAAAGCGGTATACTCTAGGTATGAAGTGCAGGGTATATCAGTTGTGGTAATGTCCATGGCCACCTTTGCAAGCTCCAGATCTAACTTCGAGAAGCTCAGAGGACCCNNNNNNNNNNNNNNNNNNNNNNNNNNNNNNNNNNNNNNNNNNNNNNNNNNNNNNNNNNNNNNNNNNNNNNNNNNNNNNNNNNNNNNNNNNNNNNNNNNNNNNNNNNNNNNNNNNNNNNNNNNNNNNNNNNNNNNNNNNNNNNNNNNNNNNNNNNNNNNNNNNNNNNNNNCAGTTAATAAACTGACAATGCGCGCGGTACCCCAACAGAAGCCACGCAGGAATCGGAAGAATAAGAAGCAAAAGCAAAAGCGACAGGCGCCACAAAACAACACAAATCAAAAGAAGCAGCCGCCTAAAAAGAAACCAGCTCAAAAGAAAAAGAAGCCGGGCCGCAGAGAGAGGATGTGCATGAAAATCGAAAATGATTGTATTTTTGAAGTCAAGTATGAAGGTAAGGTAACAGGTTACGCGTGCTTGGTGGGGGACAAAGTAATGAAACCAGCACACGTAAAGGGGACCATCGATAACGCGGACCTGGCCAAACTGGCCTTTAAGCGGTCATCTAAGTATGACCTTGAATGCGCGCAGATACCCGTGCACATGAAGTCCGACGCTTCGAAGTTCACCCATGAGAAACCAGAGGGGTACTACAACTGGCACCACGGAGCAGTACAGTACTCAGGAGGCCGGTTCACCATCCCCACAGGTGCTGGCAAACCAGGGGACAGCGGCAGACCGATCTTCGACAACAAGGGACGCGTGGTGGCCATAGTCTTAGGAGGAGCTAATGAAGGAGCCCGTACAGCCCTCTCGGTGGTGACCTGGAATAAAGACATTGTCACTAAAATCACCCCCGAGGGGGCCGAAGAGTGGAGTCTTGCCATCCCAGTCATGTGCCTGCTGGCAAATACCACGTTCCCCTGCTCCCAGCCCCCTTGCACTCCCTGCTGCTATGAAAGGGAACCAGAGGAAACCCTACGCATGCTTGAGGACAACGTCATGAGACCTGGGTACTATCAGCTGCTACAAGCATNNNNNNNNNNNNNNNNNNNNNNNNNNNNNNNNNNNNNNNNNNNNNNNNNNNNNNNNNNNNNNNNNNNNNNNNNNNNNNNNNNNNNNNNNNNNNNNNNNNNNNNNNNNNNNNNNNNNNNNNNNNNNNNNNNNNNNNNNNNNNNNNNNNNNNNNNNNNNNNNNNNNNNNNNNNNNNNNNNNNNNNNNNNNNNNNNNNNNNTAAAGACGGATGATAGCCACGATTGGACCAAGCTGCGTTACATGGACAACCACACGCCAGCGGACGCAGAGAGGGCGGGGCTATTTGTAAGAACATCAGCACCGTGCACGATTACTGGAACAATGGGACACTTCATCCTGACCCGATGTCCGAAAGGGGAAACTCTGACGGTGGGATTCACTGACAGTAGGAAGATCAGTCACTCATGTACGCACCCATTTCACCACGACCCTCCTGTGATAGGCCGGGAGAAATTCCATTCCCGACCGCAGCACGGTAAAGAGCTGCCTTGCAGCACGTACGTGCAGAGCACCGCCGCAACTACCGAGGAGATAGAGGTACACATGCCCCCAGACACCCCTGATCGCACACTGATGTCACAACAGTCCGGCAACGTAAAGATCACAGTTAATGGCCAGACGGTGCGGTACAAGTGTAATTGCGGTGGCTCAAATGAAGGACTAATAACTACAGACAAAGTGATTAATAACTGCAAAGTTGATCAATGTCATGCCGCGGTCACCAATCACAAAAAGTGGCAGTACAACTCCCCTCTGGTCCCGCGTAATGCTGAACTTGGGGACCGAAAAGGAAAAATCCACATCCCGTTTCCGCTGGCAAATGTAACATGCAGGGTGCCTAAAGCAAGGAACCCCACCGTGACGTACGGGAAAAACCAAGTCATCATGCTACTGTATCCCGACCACCCAACACTCCTGTCCTACCGGAACATGGGAGAAGAACCAAACTACCAAGAAGAGTGGGTGACGCATAAGAAGGAAGTCGTGCTAACCGTGCCGACTGAAGGGCTCGAGGTCACGTGGGGTAACAACGAGCCGTATAAGTATTGGCCGCAGTTATCTACAAACGGTACAGCCCATGGCCACCCGCATGAGATAATTCTGTATTATTATGAGCTGTACCCTACTATGACAGTAGTAGTTGTGTCAGTGGCCTCGTTCGTACTCCTGTCGATGGTGGGTGTGGCAGTGGGGATGTGCATGTGTGCACGACGCAGATGCATCACACCGTACGAACTGACACCAGGAGCTACCGTCCCTTTCCTGCTTAGCCTAATATGCTGCATCAGAACAGCTAAAGCGGCCACATACCAAGAGGCTGCGGTGTACCTGTGGAATGAACAGCAACCTTTGTTTTGGCTACAAGCCCTTATTCCGCTGGCAGCCCTGATTGTCCTATGCAACTGTCTGAGACTCTTACCATGCTGCTGTAAAACGTTGGCTTTTTTAGCCGTAATGAGCGTCGGTGCCCACACTGTGAGCGCGTANNNNNNNNNNNNNNNNNNNNNNNNNNNNNNNNNNNNNNNNNNNNNNNNNNNNNNNNNNNNNNNNNNNNNNNNNNNNNNNNNNNNNNNNNNNNNNNNNNNNNNNNNNNNNNNNNNNNNNNNNNNNNNNNNNNNNNNNNNNNNNNNNNNNNNNNNNNNNNNNNNNNNNNNNNNNNNNNNNNNNNNNNNNNNNNNNNNNNNNNNNNNNNNCAAAAACCTACCTGACTACAGCTGTAAGGTCTTCACCGGCGTCTACCCATTTATGTGGGGCGGAGCCTNNNNNNNNNNNNNNNNNNNNNNNNNNNNNNNNNNNNNNNNNNNNNNNNNNNNNNNNNNNNNNNNNNNNNNNNNNNNNNNNNNNNNNNNNNNNNNNNNNNNNNNNNNNNNNNNNNNNNNNNNNNNNNNNNNNNNNNNNNNNNNNNNNNNNNNNNNNNNNNNNNNNNNNNNNNNNNNNNNNNNNNNNNNNNNNNNNNNNGCCAAATTCATTGTGGGGCCAATGTCTTCAGCCTGGACACCTTTCGACAACAAAATTGTGGTGTACAAAGGTGACGTCTATAACATGGACTACCCGCCCTTTGGCGCAGGAAGACCAGGACAATTTGGCGATATCCAAAGTCGCACACCTGAGAGTACAGACGTCTATGCTAATACACAACTGGTACTGCAGAGACCGGCTGCGGGTACGGTACATGTGCCATACTCTCAGGCACCATCTGGCTTTAAGTATTGGCTAAAAGAACGAGGGGCGTCGCTGCAGCACACAGCACCATTTGGCTGCCAAATAGCAACAAACCCGGTAAGAGCGATGAATTGCGCCGTAGGGAACATGCCCATCTCCATCGACATACCGGATGCGGCCTTCATTAGGGTCGTCGACGCGCCCTCTTTAACGGACATGTCGTGCGAGGTACCAACCTGCACCCATTCCTCAGATTTCGGGGGCGTCGCCATTATTAAATATGCAGCCAGCAAGAAAGGCAAGTGTGCGGTGCATTCGATG---------------------------------------------------------------------------------------------------------------------------------------------------------------------------------------------------------------------------------------------------------------------------------------------------------------------------------
		</sequence>
		<sequence>
			<taxon idref="MK244650|Brazil|RJ|Niteroi|2018-04-03"/>
			------------------------------------------------------------------------------------------------------------------------------------------------------------------------------------------------------------------------------------------------------------------------------------------------------------------------------------------------------------------------------------------------------------------------------------------------------------------------------------------------------------------------------------------------------------ACCCCGTTCATGTACAATGCCATGGCGGGTGCCTACCCCTCATATTCGACAAACTGGGCAGACGAGCAGGTACTGAAGGCTAAGAACATAGGATTATGTTCAACAGACCTGACGGAAGGTAGACGAGGTAAATTGTCTATTATGAGAGGGAAGAAGCTAAAACCGTGTGACCGTGTGCTGTTCTCAGTAGGGTCAACGCTCTACCCGGAAAGCCGCAAGCTACTTAAGAGCTGGCACTTACCATCGGTGTTCCATCTAAAGGGCAAACTCAGCTTCACATGCCGCTGTGATACAGTGGTTTCGTGCGAGGGCTACGTCGTTAAGAGAATAACGATGAGCCCAGGCCTTTATGGAAAAACCACAGGGTATGCGGTAACCCACCACGCAGACGGATTCTTGATGTGCAAGACTACCGACACGGTTGACGGCGAAAGAGTGTCATTCTCGGTGTGCACATACGTGCCGGCGACCATTTGTGATCAAATGACCGGCATCCTTGCTACAGAAGTCACGCCGGAGGATGCACAGAAGCTGTTGGTGGGGCTGAACCAGAGAATAGTGGTTAACGGCAGAACGCAACGGAATACGAACACCATGAAAAACTATCTGCTTCCCGTGGTCGCCCAAGCCTTCAGTAAGTGGGCAAAGGAGTGCCGGAAAGACATGGAAGATGAAAAACTCCTGGGGGTCAGAGAAAGAACACTGACCTGCTGCTGTCTATGGGCATTCAAGAAGCAGAAAACACACACGGTCTACAAGAGGCCTGATACCCAGTCAATTCAGAAGGTTCANNNNNNNNNNNNNNNNNNNNNNNNNNNNNNNNNNNNNNNNNNNNNNNNNNNNNNNNNNNNNNNNNNNNNNNNNNNNNNNNNNNNNNNNNNNNNNNNNNNNNNNNNNNNNNNNNNNNNNNNNNNNNNNNNNNNNNNNNNNNNNNNNNNNNNNNNNNNNNNNNNNNNNNNNNNNNNNNNNNNNNNNNNNNNNNNNNNNNNNNNNNNNNNNNNNNNNNNNNNNNNNNNNNNTCAGGTCGAAATCGACGTGGAACAGCTTGAGGACAGAGCGGGTGCAGGAATAATAGAGACTCCTAGAGGAGCTATCAAAGTTACTGCCCAACCAACAGACCACGTCGTGGGAGAGTACCTGGTACTTTCCCCGCAGACCGTACTACGGAGCCAGAAGCTCAGCCTAATTCACGCTTTGGCGGAGCAAGTGAAGACGTGCACGCACAGCGGACGAGCAGGGAGGTACGCGGTCGAAGCGTACGACGGCCGAGTCCTAGTGCCCTCAGGCTATGCAATNTCGCCNGAAGACTTCCAGAGTCTAAGCGAAAGCGCAACGATGGTGTATAACGAAAGAGAGTTCGTAAACAGAAAGCTACACCACATTGCGATGCACGGACCAGCCCTGAACACCGACGAAGAGTCGTATGAGCTGGTGAGGGCAGAGAGGACAGAACACGAGTACGTCTACGATGTGGACCAGAGAAGATGCTGTAAGAAGGAAGAAGCTGCAGGACTGGTACTGGTGGGCGACTTGACTAATCCGCCCTACCACGAATTCGCATATGAAGGGCTAAAAATCCGCCCTGCCTGCCCATACAAAATTGCAGTCATAGGAGTCTTCGGAGTACCAGGATCCGGCAAGTCAGCTATTATCAAGAACCTAGTTACCAGGCAAGACCTGGTGACTAGCGGAAAGAAAGAAAACTGCCAAGAAATCACCACCGACGTGATGAGACAGAGAGGTCTAGAGATATCTGCACGTACGGTTGACTCGCTGCTCTTGAATGGATGCAACAGGCCAGTCGACGTGTTGTACGTAGACGAGGCGTTTGCGTGCCACTCTGGAACGTTACTTGCTTTGATCGCCTTGGTTAGACCAAGGCAGAAAGTTGTACTCTGTGGTGACCCGAAGCAGTGCGGCTTCTTCAATATGATGCAGATGAAAGTCAACTATAATCACAACATCTGCACCCAAGTGTACCACAAAAGTATCTCCAGGCGGTGTACACTGCCTGTGACCGCCATTGTGTCATCGTTACATTACGAAGGCAAAATGCGCACTACGAATGAGTACAACAAGCCGATTGTAGTGGACACTACAGGCTCAACAAAACCTGACGCTGGAGATCTCGTGTTAACGTGCTTCAGAGGGTGGGTTAAACAACTGCAAATTGACTATCGTGGATACGAGGTCATGACAGCAGCCGCATCCCAAGGGTTAACCAGAAAAGGAGTTTATGCAGTTAGGCAAAAAGTTAATGAAAACCCGCTCTATGCATCAACGTCAGAGCACGTCAACGNNNNNNNNNNNNNNNNNNNNNNNNNNNNNNNNNNNNNNNNNNNNNNNNNNNNNNNNNNNNNNNNNNNNNNNNNNNNNNNNNNNNNNNNNNNNNNNNNNNNNNNNNNNNNNNNNNNNNNNNNNNNNNNNNNNNNNNNNNNNNNNNNNNNNNNNNNNNNNNNNNNNNNNNNNNNNNNNNNNNNNNNNNNNNNNNNNNNNNNNNNNNNNNNNNNNNNNNNNNNNNNNNNNNNNNNNNNGGGGATAAAACTAAATGATAGGCAGTGGTCCCAGATAATTCAAGCCTTCAAAGAAGATAAAGCATACTCACCTGAAGTAGCCCTGAATGAAATATGCACGCGCATGTATGGGGTGGATTTAGACAGTGGGCTATTTTCTAAACCATTGGTGTCTGTGTATTACTCGGATAACCACTGGGATAATAGGCCTGGAGGGAAGATGTTCGGATTCAACCCCGAGGCAGCATCCATTCTAGAAAGAAAGTATCCATTCACAAAAGGGAAGTGGAACATCAACAAGNNNNNNNNNNNNNNNNNNNNNNNNNNNNNNNNNNNNNNNNNNNNNNNNNNNNNNNNNNNNNNNNNNNNNNNNNNNNNNNNNNNNNNNNNNNNNNNNNNNNNNNNNNNNNNNNNNNNNNNNNNNNNNNNNNNNNNNNNNNNNNNNNNNNNNNNNNNNNNNNNNNNNNNNNNNNNNNNNNNNNNNNNNNNNNNNNNNNNNNNNNNNNNNNNNNNNNNNNNNNNNNNNNNNNNNNNNNNNNNNNNNNNNNNNNNNNNNNNNNNNNNNNNNNNNNNNNNNNNNNNNNNNNNNNNNNNNNNNNNNNNNNNNNNNNNNNNNNNNNNNNNNNNNNNNNNNNNNNNNNNNNNNNNNNNNNNNNNNNNNNNNNNNNNNNNNNNNNNNNNNNNNNNNNNNNNNNNNNNNNNNNNNNNNNNNNNNNNNNNNNNNNNNNNNNNNNNNNNNNNNNNTAGAACCAGTGAACGAGTCATCTGCGTGTTGGGACGCAAGTTCAGATCGTCTAGAGCGTTGAAACCACCATGTGTCACCAGCAACACTGAGATGTTTTTTCTATTCAGCAACTTTGACAATGGCAGAAGGAATTTCACAACTCATGTCATGAATAATCAACTGAATGCAGCCTTTGTAGGACAGGCCACCCGAGCAGGATGTGCACCGTCGTACCGGGTAAAACGCATGGACATCGCGAAGAACGATGAAGAGTGCGTAGTTAACGCCGCTAACCCTCGCGGGTTACCGGGTGACGGTGTTTGCAAGGCAGTATACAAAAAATGGCCGGAGTCCTTTAAGAATAGTGCAACACCAGTGGGAACCGCAAAAACAGTCATGTGCGGTACGTATCCAGTAATCCATGCCGTTGGACCGAATTTCTCTAATTATTTGGAATCTGAAGGGGACCGGGAATTGGCAGCTGCCTATCGAGAAGTCGCAAAGGAAGTAACTAGACTGGGAGTAAATAGTGTAGCTATACCTCTCCTCTCCACAGGTGTATACTCAGGAGGGAAAGATAGGCTGACCCAGTCACTGAACCACCTCTTCACAGCCATGGACTCGACGGATGCAGACGTGGTCATCTACTGTCGCGACAAAGAATGGGAGAAGAAAATATCCGAGGCCATACAGATGCGGACTCAAGTGGAGTTGCTGGATGAGCACATCTCCATAGACTGCGATATTGTTCGCGTGCACCCTGACAGCAGCTTGGCAGGCAGAAAAGGATACAGCACCACGGAAGGCGCACTGTACTCATATCTAGAAGGGACTCGTTTTCACCAGACGGCAGTGGACATGGCAGAGATATATACTATGTGGCCAAAGCAAACAGAGGCCAACGAGCAAGTCTGCCTATATGCCCTGGGGGAAAGTATTGAATCGATCAGGCAGAAATGCCCGGTGGATGATGCAGATGCATCGTCTCCTCCAAAAACTGTCCCGTGCCTTTGCCGTTACGCCATGACTCCGGAACGCGTCACCAGACTTCGCATGAACCACGTCACAAGTATAATTGTGTGTTCCTCGTTTCCCCTTCCAAAGTACAAAATAGAANNNNNNNNNNNNNNNNNNNNNNNNNNNNNNNNNNNNNNNNNNNNNNNNNNNNNNNNNNNNNNNNNNNNNNNNNNNNNNNNNNNNNNNNNNNNNNNNNNNNNNNNNNNNNNNNNNNNNNNNNNNNNNNNNNNNNNNNNNNNNNNNNNNNNNNNNNNNNNNNNNNNNNNNNNNNNNNNNNNNNNNNNNNNNNNNNNNNNNNNNNNNNNNNNNNNNNNNNNNNNNNNNNNNNNNNNNNNNNNNNNNNNNNNNNNNNNNNNNNNNNNNNNNNNNNNNNNNNNNNNNNNNNNNNNNNNNNNNNNNNNNNNNNNNNNNNNNNNNNNNNNNNNNNNNNNNNNNNNNNNNNNNNNNNNNNNNNNNNNNNNNNNNNNNNNNNNNNNNNNNNNNNNNNNNNNNNNNNNNNNNNNNNNNNNNNNNNNNNNNNNNNNNNNNNNNNNNNNNNNNNNNNNNNNNNNNNNNNNNCAGGCACCGCCGAGTACCGCCACGGAACTGAATCATCCGCCGATCTCCTTCGGAGCACCAAG---NNNNNNNNNNNNNNNNNNNNNNNNNNNNNNNNNNNNNNNNNNNNNNNNNNNNNNNNNNNNNNNNNNNNNNNNNNNNNNNNNNNNNNNNNNNNNNNNNNNNNNNNNNNNNNNNNNNNNNNNNNNNNNNNNNNNNNNNNNNNNNNNNNNNNNNNNNNNAGACAGGGCAGGTGGGTATATATTCTCGTCGGACACCGGTCCAGGTCATTTACAACAGAAGTCAGTACGCCAGTCAGTGCTGCCGGTGAACACCCTGGAGGAAGTCCACGAGGAGAAGTGTTACCCACCTAAGTTGGATGAAGTAAAGGAGCAACTATTACTTAAGAAACTCCAGGAGAGTGCATCCATGGCCAACAGAAGCAGGTACCAGTCGCGCAAAGTAGAAAACATGAAAGCAACAATCATCCAGAGACTAAAGAGAGGCTGTAGACTATACTTAATGTCAGAGACCTCAAAAGTCCCTACTTACCGGACCACATATCCGGCGCCTGTGTACTCGCNNNNNNNNNNNNNNNNNNNNNNNNNNNNNNNNNNNNNNNNNNNNNNNNNNNNNNNNNNNNNNNNNNNNNNNNNNNNNNNNNNNNNNNNNNNNNNNNNNNNNNNNNNNNNNNNNNNNNNNNNNNNNNNNNNNNNNNNNNNNNNNNNNNNNNNNNNNNNNNNNNNNNNNNNNNNNNNNNAACTTAGGAGCTACCCGAAACAGCACGCTTACCATGCGCCCTCCATCAGAAGCGCTGTACCGTCCCCATTCCAGAACACACTACAGAATGTACTGGCAGCAGCCACGAAAAGAAACTGCAACGTCACACAGATGAGGGAATTACCCACTTTGGACTCAGCAGTATTCAACGTGGAGTGTTTTNAAAAATTCGCATGCAACCAAGAATACTGGGAAGAATTTGCTGCCAGCCCTATTAGGATAACAACTGAGAATTTAACAACCTATGTTACTAAACTAAAAGGGCCAAAAGCAGCAGCGCTATTTGCAAAAACCCACAATCTGCTGCCACTGCAGGAAGTACCAATGGATAGGTTCACAGTAGATATGAAAAGGGACGTGAAGGTGACTCCTGGTACAAAGCACACAGAGGAAAGACCTAAGGTGCAGGTTATACAGGCGGCTGAACCCTTGGCGACAGCATACCTATGTGGGATTCACAGAGAGCTGGTTAGGAGGCTGAACGCCGTCCTCCTACCCAATGTACATACACTATTTGATATGTCTGCCGAGGATTTCGATGCCATCATAGCCGCACACTTTAAGCCAGGAGACACTGTTTTAGAAACGGACATAGCCTCCTTTGACAAGAGCCAAGATGATTCACTTGCGCTTACTGCCTTGATGTTGTTAGAAGATTTAGGGGTGGATCACTCCCTGTTGGACTTGATAGAGGCCGCTTTTGGAGAGATTTCCAGCTGTCATCTACCGACAGGTACGCGCTTCAAGTTCGGCGCCATGATGAAATCTGGTATGTTCCTAACTCTGTTCGTCAACACATTGCTAAACATCACCATCGCTAGCCGCGTGCTGGAAGATCGTCTGACAAAATCCGCGTGCGCGGCCTTCATCGGCGACGACAACATAATACATGGAGTCGTCTCCGATGAATTGATGGCAGACAGATGCGCCACTTGGATGAACATGGAAGTGAAGATCATAGATGCAGTTGTATCCTTGAAAGCCCCTTACTTTTGTGGAGGGTTTATACTGCACGATACTGTGACGGGAACAGCCTGCAGAGTGGCAGACCCGCTAAAAAGGCTATTCAAACTGGGCAAACCGCTAGCGGCAGGTGACGAACAAGATGAAGATAGAAGACGAGCGCTGGCTGACGAAGTGATCAGATGGCAACGAACAGGGCTAATTGATGAGTTGGAGAAAGCGGTATACTCTAGGTATGAAGTGCAGGGTATATCAGTTGTGGTAATGTCCATGGCCACCTTTGCAAGCTCCAGATCTAACTTCGAGAAGCTCAGAGGACCCNNNNNNNNNNNNNNNNNNNNNNNNNNNNNNNNNNNNNNNNNNNNNNNNNNNNNNNNNNNNNNNNNNNNNNNNNNNNNNNNNNNNNNNNNNNNNNNNNNNNNNNNNNNNNNNNNNNNNNNNNNNNNNNNNNNNNNNNNNNNNNNNNNNNNNNNNNNNNNNNNNNNNNNNNCAGTTAATAAACTGACAATGCGCGCGGTACCCCAACAGAAGCCACGCAGGAATCGGAAGAATAAGAAGCAAAAGCAAAAGCGACAGGCGCCACAAAACAACACAAATCAAAAGAAGCAGCCGCCTAAAAAGAAACCAGCTCAAAAGAAAAAGAAGCCGGGCCGCAGAGAGAGGATGTGCATGAAAATCGAAAATGATTGTATTTTTGAAGTCAAGTATGAAGGTAAGGTAACAGGTTACGCGTGCTTGGTGGGGGACAAAGTAATGAAACCAGCACACGTAAAGGGGACCATCGATAACGCGGACCTGGCCAAACTGGCCTTTAAGCGGTCATCTAAGTATGACCTTGAATGCGCGCAGATACCCGTGCACATGAAGTCCGACGCTTCGAAGTTCACCCATGAGAAACCAGAGGGGTACTACAACTGGCACCACGGAGCAGTACAGTACTCAGGAGGCCGGTTCACCATCCCCACAGGTGCTGGCAAACCAGGGGACAGCGGCAGACCGATCTTCGACAACAAGGGACGCGTGGTGGCCATAGTCTTAGGAGGAGCTAATGAAGGAGCCCGTACAGCCCTCTCGGTGGTGACCTGGAATAAAGACATTGTCACTAAAATCACCCCCGAGGGGGCCGAAGAGTGGAGTCTTGCCATCCCAGTCATGTGCCTGCTGGCAAATACCACGTTCCCCTGCTCCCAGCCCCCTTGCACTCCCTGCTGCTATGAAAGGGAACCAGAGGAAACCCTACGCATGCTTGAGGACAACGTCATGAGACCTGGGTACTATCAGCTGCTACAAGCATNNNNNNNNNNNNNNNNNNNNNNNNNNNNNNNNNNNNNNNNNNNNNNNNNNNNNNNNNNNNNNNNNNNNNNNNNNNNNNNNNNNNNNNNNNNNNNNNNNNNNNNNNNNNNNNNNNNNNNNNNNNNNNNNNNNNNNNNNNNNNNNNNNNNNNNNNNNNNNNNNNNNNNNNNNNNNNNNNNNNNNNNNNNNNNNNNNNNNNTAAAGACGGATGATAGCCACGATTGGACCAAGCTGCGTTACATGGACAACCACACGCCAGCGGACGCAGAGAGGGCGGGGCTATTTGTAAGAACATCAGCACCGTGCACGATTACTGGAACAATGGGACACTTCATCCTGACCCGATGTCCGAAAGGGGAAACTCTGACGGTGGGATTCACTGACAGTAGGAAGATCAGTCACTCATGTACGCACCCATTTCACCACGACCCTCCTGTGATAGGCCGGGAGAAATTCCATTCCCGACCGCAGCACGGTAAAGAGCTGCCTTGCAGCACGTACGTGCAGAGCACCGCCGCAACTACCGAGGAGATAGAGGTACACATGCCCCCAGACACCCCTGATCGCACACTGATGTCACAACAGTCCGGCAACGTAAAGATCACAGTTAATGGCCAGACGGTGCGGTACAAGTGTAATTGCGGTGGCTCAAATGAAGGACTAATAACTACAGACAAAGTGATTAATAACTGCAAAGTTGATCAATGTCATGCCGCGGTCACCAATCACAAAAAGTGGCAGTACAACTCCCCTCTGGTCCCGCGTAATGCTGAACTTGGGGACCGAAAAGGAAAAATCCACATCCCGTTTCCGCTGGCAAATGTAACATGCAGGGTGCCTAAAGCAAGGAACCCCACCGTGACGTACGGGAAAAACCAAGTCATCATGCTACTGTATCCCGACCACCCAACACTCCTGTCCTACCGGAACATGGGAGAAGAACCAAACTACCAAGAAGAGTGGGTGACGCATAAGAAGGAAGTCGTGCTAACCGTGCCGACTGAAGGGCTCGAGGTCACGTGGGGTAACAACGAGCCGTATAAGTATTGGCCGCAGTTATCTACAAACGGTACAGCCCATGGCCACCCGCATGAGATAATTCTGTATTATTATGAGCTGTACCCTACTATGACTGTAGTAGTTGTGTCAGTGGCCTCGTTCGTACTCCTGTCGATGGTGGGTGTGGCAGTGGGGATGTGCATGTGTGCACGACGCAGATGCATCACACCGTACGAACTGACACCAGGAGCTACCGTCCCTTTCCTGCTTAGCCTAATATGCTGCATCAGAACAGCTAAAGCGGCCACATACCAAGAGGCTGCGGTATACCTGTGGAATGAACAGCAACCTTTGTTTTGGCTACAAGCCCTTATTCCGCTGGCAGCCCTGATTGTCCTATGCAACTGTCTGAGACTCTTACCATGCTGCTGTAAAACGTTGGCTTTTTTAGCCGTAATGAGCGTCGGTGCCCACACTGTGAGCGCGTACGAACACGTAACAGTGATCCCGAACACGGTGGGAGTACCGTATAAGACTCTAGTCAATAGACCGGGCTACAGTCCCATGGTATTGGAGATGGAACTACTGTCAGTCACTTTGGAGCCAACGCTATCGCTTGATTACATCACGTGCGAGTACAAAACCGTTATCCCGTCTCCGTACGTGAAATGCTGCGGTACAGCAGAGTGCAAGGACAAAAACCTACCTGACTACAGCTGTAAGGTCTTCACCGGCGTCTACCCATTTATGTGGGGCGGAGCCTNNNNNNNNNNNNNNNNNNNNNNNNNNNNNNNNNNNNNNNNNNNNNNNNNNNNNNNNNNNNNNNNNNNNNNNNNNNNNNNNNNNNNNNNNNNNNNNNNNNNNNNNNNNNNNNNNNNNNNNNNNNNNNNNNNNNNNNNNNNNNNNNNNNNNNNNNNNNNNNNNNNNNNNNNNNNNNNNNNNNNNNNNNNNNNNNNNNNNGCCAAATTCATTGTGGGGCCAATGTCTTCAGCCTGGACACCTTTCGACAACAAAATTGTGGTGTACAAAGGTGACGTCTATAACATGGACTACCCGCCCTTTGGCGCAGGAAGACCAGGACAATTTGGCGATATCCAAAGTCGCACACCTGAGAGTACAGACGTCTATGCTAATACACAACTGGTACTGCAGAGACCGGCTGCGGGTACGGTACATGTGCCATACTCTCAGGCACCATCTGGCTTTAAGTATTGGCTAAAAGAACGAGGGGCGTCGCTGCAGCACACAGCACCATTTGGCTGCCAAATAGCAACAAACCCGGTAAGAGCGATGAATTGCGCCGTAGGGAACATGCCCATCTCCATCGACATACCGGATGCGGCCTTCATTAGGGTCGTCGACGCGCCCTCTTTAACGGACATGTCGTGCGAGGTACCAACCTGCACCCATTCCTCAGATTTCGGGGGCGTCGCCATTATTAAATATGCAGCCAGCAAGAAAGGCAAGTGTGCGGTGCATTCGATG---------------------------------------------------------------------------------------------------------------------------------------------------------------------------------------------------------------------------------------------------------------------------------------------------------------------------------
		</sequence>
		<sequence>
			<taxon idref="MK244649|Brazil|RJ|Niteroi|2018-04-03"/>
			------------------------------------------------------------------------------------------------------------------------------------------------------------------------------------------------------------------------------------------------------------------------------------------------------------------------------------------------------------------------------------------------------------------------------------------------------------------------------------------------------------------------------------------------------------ACCCCGTTCATGTACAATGCCATGGCGGGTGCCTACCCCTCATATTCGACAAACTGGGCAGACGAGCAGGTACTGAAGGCTAAGAACATAGGATTATGTTCAACAGACCTGACGGAAGGTAGACGAGGTAAATTGTCTATTATGAGAGGGAAGAAGCTAAAACCGTGTGACCGTGTGCTGTTCTCAGTAGGGTCAACGCTCTACCCGGAAAGCCGCAAGCTACTTAAGAGCTGGCACTTACCATCGGTGTTCCATCTAAAGGGCAAACTCAGCTTCACATGCCGCNNNNNNNNNNNNNNNNNNNNNNNNNNNNNNNNNNNNNNNNNNNNNNNNNNNNNNNNNNNNNNNNNNNNNNNNNNNNNNNNNNNNNNNNNNNNNNNNNNNNNNNNNNNNNNNNNNNNNNNNNNNNNNNNNNNNNNNNNNNNNNNNNNNNNNNNNNNNNNNNNNNNNNNNNNNNNNNNNNNNNNNNNNNNNNNNNNNNNNNNNNNNNNNNNNNNNNNNNNNNNNNNNNNNNNNNNNNNNNNNNNNNNNNNNNNNNNNNNNNNNNNNNNNNNNNNNGTGGTTAACGGCAGAACGCAACGGAATACGAACACCATGAAAAACTATCTGCTTCCCGTGGTCGCCCAAGCCTTCAGTAAGTGGGCAAAGGAGTGCCGGAAAGACATGGAAGATGAAAAACTCCTGGGGGTCAGAGAAAGAACACTGACCTGCTGCTGTCTATGGGCATTCAAGAAGCAGAAAACACACACGGTCTACAAGAGGCCTGATACCCAGTCAATTCAGAAGGTTCANNNNNNNNNNNNNNNNNNNNNNNNNNNNNNNNNNNNNNNNNNNNNNNNNNNNNNNNNNNNNNNNNNNNNNNNNNNNNNNNNNNNNNNNNNNNNNNNNNNNNNNNNNNNNNNNNNNNNNNNNNNNNNNNNNNNNNNNNNNNNNNNNNNNNNNNNNNNNNNNNNNNNNNNNNNNNNNNNNNNNNNNNNNNNNNNNNNNNNNNNNNNNNNNNNNNNNNNNNNNNNNNNNNNTCAGGTCGAAATCGACGTGGAACAGCTTGAGGACAGAGCGGGTGCAGGAATAATAGAGACTCCTAGAGGAGCTATCAAAGTTACTGCCCAACCAACAGACCACGTCGTGGGAGAGTACCTGGTACTTTCCCCGCAGACCGTACTACGGAGCCAGAAGCTCAGCCTAATTCACGCTTTGGCGGAGCAAGTGAAGACGTGCACGCACAGCGGACGAGCAGGGAGGTACGCGGTCGAAGCGTACGACGGCCGAGTCCTAGTGCCCTCAGGCTATGNNNNNNNNNNNNNNNNNNNNNNNNNNNNNNNNNNNNNNNNNNNNNNNNNNNNNNNNNNNNNNNNNNNNNNNNNNNNNNNNNNNNNNNNNNNNNNNNNNNNNNNNNNNNNNNNNNNNNNNNNNNNNNNNNNNNNNNNNNNNNNNNNNNNNNNNNNNNNNNNNNNNNNNNNNNNNNNNNNNNNNNNNNNNNNNNNNNNNNNNNNNNNNNNNNNNNNNNNNNGACTGGTACTGGTGGGCGACTTGACTAATCCGCCCTACCACGAATTCGCATATGAAGGGCTAAAAATCCGCCCTGCCTGCCCATACAAAATTGCAGTCATAGGAGTCTTCGGAGTACCAGGATCCGGCAAGTCAGCTATTATCAAGAACCTAGTTACCAGGCAAGACCTGGTGACTAGCGGAAAGAAAGAAAACTGCCAAGAAATCACCACCGACGTGATGAGACAGAGAGGTCTAGAGATATCTGCACGTACGGTTGACTCGCTGCTCTTGAATGGATGCAACAGGCCAGTCGACGTGTTGTACGTAGACGAGGCGTTTGCGTGCCACTCTGGAANNNNNNNNNNNNNNNNNNNNNNNNNNNNNNNNNNNNNNNNNNNNNNNNNNNNNNNNNNNNNNNNNNNNNNNNNNNNNNNNNNNNNNNNNNNNNNNNNNNNNNNNNNNNNNNNNNNNNNNNNNNNNNNNNNNNNNNNNNNNNNNNNNNNNNNNNNNNNNNNNNNNNNNNNNNNNNNNNNNNNNNNNNNNNNNNNNNNNNNNNNNNNNNNNNNNNNNNNNNNNNAGTACAACAAGCCGATTGTAGTGGACACTACAGGCTCAACAAAACCTGACGCTGGAGATCTCGTGTTAACGTGCTTCAGAGGGTGGGTTAAACAACTGCAAATTGACTATCGTGGATACGAGGTCATGACAGCAGCCGCATCCCAAGGGTTAACCAGAAAAGGAGTTTATGCAGTTAGGCAAAAAGTTAATGAAAACCCGCTCTATGCATCAACGTCAGAGCACGTCAACGNNNNNNNNNNNNNNNNNNNNNNNNNNNNNNNNNNNNNNNNNNNNNNNNNNNNNNNNNNNNNNNNNNNNNNNNNNNNNNNNNNNNNNNNNNNNNNNNNNNNNNNNNNNNNNNNNNNNNNNNNNNNNNNNNNNNNNNNNNNNNNNNNNNNNNNNNNNNNNNNNNNNNNNNNNNNNNNNNNNNNNNNNNNNNNNNNNNNNNNNNNNNNNNNNNNNNNNNNNNNNNNNNNNNNNNNNNNGGGGATAAAACTAAATGATAGGCAGTGGTCCCAGATAATTCAAGCCTTCAAAGAAGATAAAGCATACTCACCTGAAGTAGCCCTGAATGAAATATGCACGCGCATGTATGGGGTGGATTTAGACAGTGGGCTATTTTCTAAACCATTGGTGTCTGTGTATTACTCGGATAACCACTGGGATAATAGGCCTGGAGGGAAGATGTTCGGATTCAACCCCGAGGCAGCATCCATTCTAGAAAGAAAGTATCCATTCACAAAAGGGAAGTGGAACATCAACAAGNNNNNNNNNNNNNNNNNNNNNNNNNNNNNNNNNNNNNNNNNNNNNNNNNNNNNNNNNNNNNNNNNNNNNNNNNNNNNNNNNNNNNNNNNNNNNNNNNNNNNNNNNNNNNNNNNNNNNNNNNNNNNNNNNNNNNNNNNNNNNNNNNNNNNNNNNNNNNNNNNNNNNNNNNNNNNNNNNNNNNNNNNNNNNNNNNNNNNNNNNNNNNNNNNNNNNNNNNNNNNNNNNNNNNNNNNNNNNNNNNNNNNNNNNNNNNNNNNNNNNNNNNNNNNNNNNNNNNNNNNNNNNNNNNNNNNNNNNNNNNNNNNNNNNNNNNNNNNNNNNNNNNNNNNNNNNNNNNNNNNNNNNNNNNNNNNNNNNNNNNNNNNNNNNNNNNNNNNNNNNNNNNNNNNNNNNNNNNNNNNNNNNNNNNNNNNNNNNNNNNNNNNNNNNNNNNNNNNNNNNNNTAGAACCAGTGAACGAGTCATCTGCGTGTTGGGACGCAAGTTCAGATCGTCTAGAGCGTTGAAACCACCATGTGTCACCAGCAACACTGAGATGTTTTTCCTATTCAGCAACTTTGACAATGGCAGAAGGAATTTCACAACTCATGTCATGAATAATCAACTGAATGCAGCCTTTGTAGGACAGGCCACCCGAGCAGGATGTGCACCGTCGTACCGGGTAAAACGCATGGACATCGCGAAGAACGATGAAGNNNNNNNNNNNNNNNNNNNNNNNNNNNNNNNNNNNNNNNNNNNNNNNNNNNNNNNNNNNNNNNACAAAAAATGGCCGGAGTCCTTTAAGAATAGTGCAACACCAGTGGGAACCGCAAAAACAGTCATGTGCGGTACGTATCCAGTAATCCACGCCGTTGGACCGAATTTCTCTAATTATTTGGAATCTGAAGGGGACCGGGAATTGGCAGCTGCCTATCGAGAAGTCGCAAAGGAAGTAACTAGACTGGGAGTAAATAGTGTAGCTATACCTCTCCTCTCCACAGGTGTATACTCAGGAGGGAAAGATAGGCTGACCCAGTCACTGANNNNNNNNNNNNNNNNNNNNNNNNNNNNNNNNNNNNNNNNNNNNNNNNNNNNNNNNNNNNNNNNNNNNNNNNNNNNNNNNNNNNNNNNNNNNNNNNNNNNNNNNNNNNNNNNNNNNNNNNNNNNNNNNNNNNNNNNNNNNNNNNNNNNNNNNNNNNNNNNNNNNNNNNNNNNNNNNNNNNNNNNNNNNNNNNNNNNNNNNNNNNNNNNNNNNNNNNNNNNNNNNNNNNNNNNNNNNNNNNNNNNNNNNNNGGCAGTGGACATGGCAGAGATATATACTATGTGGCCAAAGCAAACAGAGGCCAACGAGCAAGTCTGCCTATATGCCCTGGGGGAAAGTATTGAATCGATCAGGCAGAAATGCCCGGTGGATGATGCAGATGCATCGTCTCCTCCAAAAACTGTCCCGTGCCTTTGCCGTTACGCCATGACTCCGGAACGCGTCACCAGACTTCGCATGAACCACGTCACAAGTATAATTGTGTGTTCCTCGTTTCCCCTTCCAAAGTACAAAATAGA---ANNNNNNNNNNNNNNNNNNNNNNNNNNNNNNNNNNNNNNNNNNNNNNNNNNNNNNNNNNNNNNNNNNNNNNNNNNNNNNNNNNNNNNNNNNNNNNNNNNNNNNNNNNNNNNNNNNNNNNNNNNNNNNNNNNNNNNNNNNNNNNNNNNNNNNNNNNNNNNNNNNNNNNNNNNNNNNNNNNNNNNNNNNNNNNNNNNNNNNNNNNNNNNNNNNNNNNNNNNNNNNNNNNNNNNNNNNNNNNNNNNNNNNNNNNNNNNNNNNNNNNNNNNNNNNNNNNNNNNNNNNNNNNNNNNNNNNNNNNNNNNNNNNNNNNNNNNNNNNNNNNNNNNNNNNNNNNNNNNNNNNNNNNNNNNNNNNNNNNNNNNNNNNNNNNNNNNNNNNNNNNNNNNNNNNNNNNNNNNNNNNNNNNNNNNNNNNNNNNNNNNNNNNNNNNNNNNNNNNNNNNNNNNNNNNNNNNNNNNNNNNNNNNNNNNNNNNNNNNNNNNNNNNNNNNNNNNNNNNNNNNNNNNNNNNNNNNNNNNNNNNNNNNNNNNNNNNNNNNNNNNNNNNNNNNNNNNNNNNNNNNNNNNNNNNNNNNNNNNNNNNNNNNNNNNNNNNNNNNNNNNNNNNNNNNNNNNNNNNNNNNNNNNNNNNNNNNNNNNNNNNNNNNNNNNNNNNNNNNNNNNNNNNNNNNNNNNNNNAGACAGGGCAGGTGGGTATATATTCTCGTCGGACACCGGTCCAGGTCATTTACAACAGAAGTCAGTACGCCAGTCAGTGCTGCCGGTGAACACCCTGGAGGAAGTCCACGAGGAGAAGTGTTACCCACCTAAGTTGGATGAAGTAAAGGAGCAACTATTACTTAAGAAACTCCAGGAGAGTGCATCCATGGCCAACAGAAGCAGGTACCAGTCGCGCAAAGTAGAAAACATGAAAGCAACAATCATCCAGAGACTAAAGAGAGGCTGTAGACTATACTTAATGTCAGAGACCTCAAAAGTCCCTACTTACCGGACCACATATCCGGCGCCTGTGTACTCGCNNNNNNNNNNNNNNNNNNNNNNNNNNNNNNNNNNNNNNNNNNNNNNNNNNNNNNNNNNNNNNNNNNNNNNNNNNNNNNNNNNNNNNNNNNNNNNNNNNNNNNNNNNNNNNNNNNNNNNNNNNNNNNNNNNNNNNNNNNNNNNNNNNNNNNNNNNNNNNNNNNNNNNNNNNNNNNNNNAACTTAGGAGCTACCCGAAACAGCACGCTTACCATGCGCCCTCCATCAGAAGCGCTGTACCGTCCCCATTCCAGAACACACTACAGAATGTACTGGCAGCAGCCNNNNNNNNNNNNNNNNNNNNNNNNNNNNNNNNNNNNNNNNNNNNNNNNNNNNNNNNNNNNNNNNNNNNNNNNNNNNNNNNNNNNNNNNNNNNNNNNNNNNNNNNNNNNNNNNNNNNNNNNNNNNNNNNNNNNNNNNNNNNNNNNNNNNNNNNNNNNNNNNNNNNNNNNNNNNNNNNNNNNNNNNNNNNNNNNNNNNNNNNNNNNNNNNNNNNNNNNNNNNNNNNNNNNNNNNNNNNNNNNNNNNNNNNNNNNNNNNNNNNNNNNNNNNNNNNNNNNNNNNNNNNNNNNNNNNNNNNNNNNNNNNNNNNNNNNNNNNNNNNNNNNNNNNNNNNNNNNNNNNNNNNNNNNNNNNNNNNNNNNNNNNNNNNNNNNNNNNNNNNNNTGGTTAGGAGGCTGAACGCCGTCCTCCTACCCAATGTACATACACTATTTGATATGTCTGCCGAGGATTTCGATGCCATCATAGCCGCACACTTTAAGCCAGGAGACACTGTTTTAGAAACCGACATAGCCTCCTTTGACAAGAGCCAAGATGATTCACTTGCGCTTACTGCCTTGATGTTGTTAGAAGATTTAGGGGTGGATCACTCCCTGTTGGACTTGATAGAGGCCGCTTTTGGAGAGATTTCCAGCTGTCATCTACCGACAGGTACGCGCTTCAAGTTCGGCGCCATGATGAAATCTGGTATGTTCCTAACTCTGTTCGTCAACACATTGCTAAACATCACCATCGCTAGCCGCGTGCTGGAAGATCGTCTGACAAAATCCGCGTGCGCGGCCTTGATCGGCGACGACAACATAATACATGGAGTCGTCTCCGATGAATTGATGGCAGACAGATGCGCCACTTGGATGAACATGGAAGTGAAGATCATAGATGCAGTTGTATCCTTGAAAGCCCCTTACTTTTGTGGAGGGTTTATACTGCACGATACTGTGACGGGAACAGCCTGCAGAGTGGCAGACCCGCTAAAAAGGCTATTCAAACTGGGCAAACCGCTAGCGGCAGGTGACGAACAAGATGAAGATAGAAGACGAGCGCTGGCTGACGAAGTGATCAGATGGCAACGAACAGGGCTAATTGATGAGTTGGAGAAAGCGGTATACTCTAGGTATGAAGTGCAGGGTATATCAGTTGTGGTAATGTCCATGGCCACCTTTGCAAGCTCCAGATCTAACTTCGAGAAGCTCAGAGGACCCNNNNNNNNNNNNNNNNNNNNNNNNNNNNNNNNNNNNNNNNNNNNNNNNNNNNNNNNNNNNNNNNNNNNNNNNNNNNNNNNNNNNNNNNNNNNNNNNNNNNNNNNNNNNNNNNNNNNNNNNNNNNNNNNNNNNNNNNNNNNNNNNNNNNNNNNNNNNNNNNNNNNNNNNNCAGTTAATAAACTGACAATGCGCGCGGTACCCCAACAGAAGCCACGCAGGAATCGGAAGAATAAGAAGCAAAAGCAAAAGCGACAGGCGCCACAAAACAACACAAATCAAAAGAAGCAGCCGCCTAAAAAGAAACCAGCTCAAAAGAAAAAGAAGCCGGGCCGCAGAGAGAGGATGTGCATGAAAATCGAAAATGATTGTATTTTTGAAGTCAAGTATGAAGGTAAGGTAACAGGTTACGCGTGCTTGGTGGGGGACAAAGTAATGAAACCAGCNNNNNNNNNNNNNNNNNNNNNNNNNNNNNNNNNNNNNNNNNNNNNNNNNNNNNNNNNNNNNNNNNNNNNNNNNNNNNNNNNNNNNNNNNNNNNNNNNNNNNNNNNNNNNNNNNNNNNNNNNNNNNNNNNNNNNNNNNNNNNNNNNNNNNNNNNNNNNNNNNNNNNNNNNNNNNNNNNNNNNNNNNNNNNNNNNNNNNNNNNNNNNNNNNNNNNNNNNNNNNNNNNNNNNNNNNNNNNNNNNNNNNNNNNNNNACGCGTGGTGGCCATAGTCTTAGGAGGAGCTAATGAAGGAGCCCGTACAGCCCTCTCGGTGGTGACCTGGAATAAAGACATTGTCACTAAAATCACCCCCGAGGGGGCCGAAGAGTGGAGTCTTGCCATCCCAGTCATGTGCCTGCTGGCAAATACCACGTTCCCCTGCTCCCAGCCCCCTTGCACTCCCTGCTGCTATGAAAGGGAACCAGAGGAAACCCTACGCATGCTTGAGGACAACGTCATGAGACCTGGGTACTATCAGCTGCTACAAGCATNNNNNNNNNNNNNNNNNNNNNNNNNNNNNNNNNNNNNNNNNNNNNNNNNNNNNNNNNNNNNNNNNNNNNNNNNNNNNNNNNNNNNNNNNNNNNNNNNNNNNNNNNNNNNNNNNNNNNNNNNNNNNNNNNNNNNNNNNNNNNNNNNNNNNNNNNNNNNNNNNNNNNNNNNNNNNNNNNNNNNNNNNNNNNNNNNNNNNNTAAAGACGGATGATAGCCACGATTGGACCAAGCTGCGTTACATGGACAACCACACGCCAGCGGACGCAGAGAGGGCGGGGCTATTTGTAAGAACATCAGCACCGTGCACGATTACTGGAACAATGGGACACTTCATCCTGACCCGATGTCCGAAAGGGGAAACTCTGACGGTGGGATTCACTGACAGTAGGAAGATCAGTCACTCATGTACGCACCCATTTCACCACGACCCTCCTGTGATAGGCCGGGAGAAATTCCATTCCCGACCGCAGCACGGTAAAGAGCTGCCTTGCAGCACGTACGTGCAGAGCACCGCCGCAACTACCGAGGAGATAGAGGTACACATGCCCCCAGACACCCCTGATCGCACACTGATGTCACAACAGTCCGGCAACGTAAAGATCACAGTTAATGGCCAGACGGTGCGGTACAAGTGTAATTGCGGTGGCTCAAATGAAGGACTAATAACTACAGACAAAGTGATTAATAACTGCAAAGTTGATCAATGTCATGCCGCGGTCACCAATCAGAAAAAGTGGCAGTACAACTCCCCTCTGGTCCCGCGTAATGCTGAACTTGGGGACCGAAAAGGAAAAATCCACATCCCGTTTCCGCTGGCAAATGTAACATGCAGGGTGCCTAAAGCAAGGAACCCCACCGTGACGTACGGGAAAAACCAAGTCATCATGCTACTGTATCCCGACCACCCAACACTCCTGTCCTACCGGAACATGGGAGAAGAACCAAACTACCAAGAAGAGTGGGTGACGCATAAGAAGGAAGTCGTGCTAACCGTGCCGACTGAAGGGCTCGAGGTCACGTGGGGTAACAACGAGCCGTATAAGTATTGGCCGCAGTTATCTACAAACGGTACAGCCCATGGCCACCCGCATGAGATAATTCTGNNNNNNNNNNNNNNNNNNNNNNNNNNNNNNNNNNNNNNNNNNNNNNNNNNNNNNNNNNNNNNNNNNNNNNNNNNNNNNNTGGCAGTGGGGATGTGCATGTGTGCACGACGCAGATGCATCACACCGTACGAACTGACACCAGGAGCTACCGTCCCTTTCCTGCTTAGCCTAATATGCTGCATCAGAACAGCTAAAGCGGCCACATACCAAGAGGCTGCGGTGTACCTGTGGAATGAACAGCAACCTTTGTTTTGGCTACAAGCCCTTATTCCGCTGGCAGCCCTGATTGTCCTATGCAACTGTCTGAGACTCTTACCATGCTGCTGTAAAACGTTGGCTTTTTTAGCCGTAATGAGCGTCGGTGCCCACACTGTGAGCGCGTANNNNNNNNNNNNNNNNNNNNNNNNNNNNNNNNNNNNNNNNNNNNNNNNNNNNNNNNNNNNNNNNNNNNNNNNNNNNNNNNNNNNGGNGNNNNAANNNCTNTCANNNNNNNNNNNNNNNNNNNNNNNNNNNNNNNNNNNNNNNNNNNNNNNNNNNNNNNNNNNNNNNNNNNNNNNNNNNNNNNNNNNNNNNNNNNNNNNNNNNNNNNNCAAAAACCTACCTGACTACAGCTGTAAGGTCTTCACCGGCGTCTACCCATTTATGTGGGGCGGAGCCTNNNNNNNNNNNNNNNNNNNNNNNNNNNNNNNNNNNNNNNNNNNNNNNNNNNNNNNNNNNNNNNNNNNNNNNNNNNNNNNNNNNNNNNNNNNNNNNNNNNNNNNNNNNNNNNNNNNNNNNNNNNNNNNNNNNNNNNNNNNNNNNNNNNNNNNNNNNNNNNNNNNNNNNNNNNNNNNNNNNNNNNNNNNNNNNNNNNNNGCCAAATTCATTGTGGGGCCAATGTCTTCAGCCTGGACACCTTTCGACAACAANNNNNNNNNNNNNNNNNNNNNNNNNNNTAACATGGACTACCCGCCCNTTGGCGCAGGAAGACCAGGACAATTTGGCGATATNNNNNNNCGCNCANNNGNGNNTAANNNNNNNNNNNNNNNTNNNNNNNNNNNNNNNNNNNNNNNNNCTNNNNNNNNNNNNNNNNNNNNNNNNNNNNNNNNNNNNNNNNNNNNNNNNNNNNNNNNNNNNNNNNNNNNNNNGTCGCTGCAGCACACAGCACCATTTGGCTGCCAAATAGCAACAAACCCGGTAAGAGCGATGAATTGCGCCGTAGGGAACATGCCCATCTCCATCGACATACCGGATGCGGCCTTCATTAGGGTCGTCGACGCGCCCTCTTTAACGGACATGTCGTGCGAGGTACCAACCTGCACCCATTCCTCAGATTTCGGGGGCGTCGCCATTATTAAATATGCAGCCAGCAAGAAAGGCAAGTGTGCGGTGCATTCGATG---------------------------------------------------------------------------------------------------------------------------------------------------------------------------------------------------------------------------------------------------------------------------------------------------------------------------------
		</sequence>
		<sequence>
			<taxon idref="MK244648|Brazil|RJ|Niteroi|2018-04-04"/>
			------------------------------------------------------------------------------------------------------------------------------------------------------------------------------------------------------------------------------------------------------------------------------------------------------------------------------------------------------------------------------------------------------------------------------------------------------------------------------------------------------------------------------------------------------------ACCCCGTTCATGTACAATGCCATGGCGGGTGCCTACCCCTCATATTCGACAAACTGGGCAGACGAGCAGGTACTGAAGGCTAAGAACATAGGATTATGTTCAACAGACCTGACGGAAGGTAGACGAGGTAAATTGTCTATTATGAGAGGGAAGAAGCTAAAACCGTGTGACCGTGTGCTGTTCTCAGTAGGGTCAACGCTCTACCCGGAAAGCCGCAAGCTACTTAAGAGCTGGCACTTACCATCGGTGTTCCATCTAAAGGGCAAACTCAGCTTCACATGCCGCNNNNNNNNNNNNNNNNNNNNNNNNNNNNNNNNNNNNNNNNNNNNNNNNNNNNNNNNNNNNNNNNNNNNNNNNNNNNNNNNNNNNNNNNNNNNNNNNNNNNNNNNNNNNNNNNNNNNNNNNNNNNNNNNNNNNNNNNNNNNNNNNNNNNNNNNNNNNNNNNNNNNNNNNNNNNNNNNNNNNNNNNNNNNNNNNNNNNNNNNNNNNNNNNNNNNNNNNNNNNNNNNNNNNNNNNNNNNNNNNNNNNNNNNNNNNNNNNNNNNNNNNNNNNNNNNNGTGGTTAACGGCAGAACGCAACGGAATACGAACACCATGAAAAACTATCTGCTTCCCGTGGTCGCCCAAGCCTTCAGTAAGTGGGCAAAGGAGTGCCGGAAAGACATGGAAGATGAAAAACTCCTGGGGGTCAGAGAAAGAACACTGACCTGCTGCTGTCTATGGGCATTCAAGAAGCAGAAAACACACACGGTCTACAAGAGGCCTGATACCCAGTCAATTCAGAAGGTTCANNNNNNNNNNNNNNNNNNNNNNNNNNNNNNNNNNNNNNNNNNNNNNNNNNNNNNNNNNNNNNNNNNNNNNNNNNNNNNNNNNNNNNNNNNNNNNNNNNNNNNNNNNNNNNNNNNNNNNNNNNNNNNNNNNNNNNNNNNNNNNNNNNNNNNNNNNNNNNNNNNNNNNNNNNNNNNNNNNNNNNNNNNNNNNNNNNNNNNNNNNNNNNNNNNNNNNNNNNNNNNNNNNNNTCAGGTCGAAATCGACGTGGAACAGCTTGAGGACAGAGCGGGTGCAGGAATAATAGAGACTCCTAGAGGAGCTATCAAAGTTACTGCCCAACCAACAGACCACGTCGTGGGAGAGTACCTGGTACTTTCCCCGCAGACCGTACTACGGAGCCAGAAGCTCAGCCTAATTCACGCTTTGGCGGAGCAAGTGAAGACGTGCACGCACAGCGGACGAGCAGGGAGGTACGCGGTCGAAGCGTACGACGGCCGAGTCCTAGTGCCCTCAGGCTATGCAATTTCGCCCGAAGACTTCCAGAGTCTAAGCGAAAGCGCAACGATGGTGTATAACGAAAGAGAGTTCGTAAACAGAAAGCTACACCACATTGCGATGCACGGACCAGCCCTGAACACCGACGAAGAGTCGTATGAGCTGGTGAGGGCAGAGAGGACAGAACACGAGTACGTCTACGATGTGGACCAGAGAAGATGCTGTAAGAAGGAAGAAGCTGCAGGACTGGTACTGGTGGGCGACTTGACTAATCCGCCCTACCACGAATTCGCATATGAAGGGCTAAAAATCCGCCCTGCCTGCCCATACAAAATTGCAGTCATAGGAGTCTTCGGAGTACCAGGATCCGGCAAGTCAGCTATTATCAAGAACCTAGTTACCAGGCAAGACCTGGTGACTAGCGGAAAGAAAGAAAACTGCCAAGAAATCACCACCGACGTGATGAGACAGAGAGGTCTAGAGATATCTGCACGTACGGTTGACTCGCTGCTCTTGAATGGATGCAACAGGCCAGTCGACGTGTTGTACGTAGACGAGGCGTTTGCGTGCCACTCTGGAANNNNNNNNNNNNNNNNNNNNNNNNNNNNNNNNNNNNNNNNNNNNNNNNNNNNNNNNNNNNNNNNNNNNNNNNNNNNNNNNNNNNNNNNNNNNNNNNNNNNNNNNNNNNNNNNNNNNNNNNNNNNNNNNNNNNNNNNNNNNNNNNNNNNNNNNNNNNNNNNNNNNNNNNNNNNNNNNNNNNNNNNNNNNNNNNNNNNNNNNNNNNNNNNNNNNNNNNNNNNNNAGTACAACAAGCCGATTGTAGTGGACACTACAGGCTCAACAAAACCTGACGCTGGAGATCTCGTGTTAACGTGCTTCAGAGGGTGGGTTAAACAACTGCAAATTGACTATCGTGGATACGAGGTCATGACAGCAGCCGCATCCCAAGGGTTAACCAGAAAAGGAGTTTATGCAGTTAGGCAAAAAGTTAATGAAAACCCGCTCTATGCATCAACGTCAGAGCACGTCAACGNNNNNNNNNNNNNNNNNNNNNNNNNNNNNNNNNNNNNNNNNNNNNNNNNNNNNNNNNNNNNNNNNNNNNNNNNNNNNNNNNNNNNNNNNNNNNNNNNNNNNNNNNNNNNNNNNNNNNNNNNNNNNNNNNNNNNNNNNNNNNNNNNNNNNNNNNNNNNNNNNNNNNNNNNNNNNNNNNNNNNNNNNNNNNNNNNNNNNNNNNNNNNNNNNNNNNNNNNNNNNNNNNNNNNNNNNNNGGGGATAAAACTAAATGATAGGCAGTGGTCCCAGATAATTCAAGCCTTCAAAGAAGATAAAGCATACTCACCTGAAGTAGCCCTGAATGAAATATGCACGCGCATGTATGGGGTGGATTTAGACAGTGGGCTATTTTCTAAACCATTGGTGTCTGTGTATTACTCGGATAACCACTGGGATAATAGGCCTGGAGGGAAGATGTTCGGATTCAACCCCGAGGCAGCATCCATTCTAGAAAGAAAGTATCCATTCACAAAAGGGAAGTGGAACATCAACAAGCAGATCTGCGTGACCACCAGGAGGATAGAAGACTTTAACCCTACCACCAATATTATACCGGCCAATAGGAGACTACCACACTCATTAGTGGCCGAACACCGCCCAGTAAAAGGGGAAAGAATGGAATGGCTGGTTAATAAGATAAACGGCCACCACGTGCTCCTGGTCAGTGGCTATAATCTTGTACTGCCTACTAAGAGAGTCACTTGGGTAGCGCCACTAGGTGTCCGCGGAGCGGACTACACATACAACCTAGAGTTGGGTCTGCCAGCAACGCTTGGCAGGTATGACCTAGTGGTCATAAACATCCACACACCTTTTCGCATACACCATTACCAACAGTGCGTAGACCACGCAATGAAACTGCAAATGCTCGGGGGTGACTCATTGAGACTGCTCAAACCGGGTGGCTCTCTATTGATCAGAGCATATGGTTACGCAGATAGAACCAGTGAACGAGTCATCTGCGTGTTGGGACGCAAGTTCAGATNNNNNNNNNNNNNNNNNNNNNNNNNNNNNNNNNNNNNNNNNNNNNNNNNNNNNNNNNNNNNNNNNNNNNNNNNNNNNNNNNNNNNNNNNNNNNNNNNNNNNNNNNNNNNNNNNNNNNNNNNNNNNNNNNNNNNNNNNNNNNNNNNNNNNNNNNNNNNNNNNNNNNNNNNNNNNNNNNNNNNNNNNNNNNNNNNNNNNNNNNNNNNNNNNNNNNNNNNNNNNNNNNNNNNNNNNNNNNNNNNNNNNNNNNNNNNNNNNNNNNNNNNNNACAAAAAATGGCCGGAGTCCTTTAAGAATAGTGCAACACCAGTGGGAACCGCAAAAACAGTCATGTGCGGTACGTATCCAGTAATCCACGCCGTTGGACCGAATTTCTCTAATTATTTGGAATCTGAAGGGGACCGGGAATTGGCAGCTGCCTATCGAGAAGTCGCAAAGGAAGTAACTAGACTGGGAGTAAATAGTGTAGCTATACCTCTCCTCTCCACAGGTGTATACTCAGGAGGGAAAGATAGGCTGACCCAGTCACTGAACCACCTCTTNACAGCCATGGACTCGACGGATGCAGACGTGGTCATCTACTGTCGCGACAAAGAATGGGAGAAGAAAATATCCGAGGCCATACAGATGCGGACTCAAGTGGAGTTGCTGGATGAGCACATCTCCATAGACTGCGATATTGTTCGCGTGCACCCTGACAGCAGCTTGGCAGGCAGAAAAGGATACAGCACCACGGAAGGCGCACTGTACTCATATCTAGAAGGGACACGTTTTCACCAGACGGCAGTGGACATGGCAGAGATATATACTATGTGGCCAAAGCAAACAGAGGCCAACGAGCAAGTCTGCCTATATGCCCTGGGGGAAAGTATTGAATCGATCAGGCAGAAATGCCCGGTGGATGATGCAGATGCATCGTCTCCTCCAAAAACTGTCCCGTGCCTTTGCCGTTACGCCATGACTCCGGAACGCGTCACCAGACTTCGCATGAACCACGTCACAAGTATAATTGTGTGTTCCTCGTTTCCCCTTCCAAAGTACAAAATAGAANNNNNNNNNNNNNNNNNNNNNNNNNNNNNNNNNNNNNNNNNNNNNNNNNNNNNNNNNNNNNNNNNNNNNNNNNNNNNNNNNNNNNNNNNNNNNNNNNNNNNNNNNNNNNNNNNNNNNNNNNNNNNNNNNNNNNNNNNNNNNNNNNNNNNNNNNNNNNNNNNNNNNNNNNNNNNNNNNNNNNNNNNNNNNNNNNNNNNNNNNNNNNNNNNNNNNNNNNNNNNNNNNNNNNNNNNNNNNNNNNNNNNNNNNNNNNNNNNNNNNNNNNNNNNNNNNNNNNNNNNNNNNNNNNNNNNNNNNNNNNNNNNNNNNNNNNNNNNNNNNNNNNNNNNNNNNNNNNNNNNNNNNNNNNNNNNNNNNNNNNNNNNNNNNNNNNNNNNNNNNNNNNNNNNNNNNNNNNNNNNNNNNNNNNNNNNNNNNNNNNNNNNNNNNNNNNNNNNNNNNNNNNNNNNNNNNNNNNNNCAGGCACCGCCGAGTACCGCCACGGAACTGAATCATCCGCCGATCTCCTTCGGAGCACCAAG---NNNNNNNNNNNNNNNNNNNNNNNNNNNNNNNNNNNNNNNNNNNNNNNNNNNNNNNNNNNNNNNNNNNNNNNNNNNNNNNNNNNNNNNNNNNNNNNNNNNNNNNNNNNNNNNNNNNNNNNNNNNNNNNNNNNNNNNNNNNNNNNNNNNNNNNNNNNNAGACAGGGCAGGTGGGTATATATTCTCGTCGGACACCGGTCCAGGTCATTTACAACAGAAGTCAGTACGCCAGTCAGTGCTGCCGGTGAACACCCTGGAGGAAGTCCACGAGGAGAAGTGTTACCCACCTAAGTTGGATGAAGTAAAGGAGCAACTATTACTTAAGAAACTCCAGGAGAGTGCATCCATGGCCAACAGAAGCAGGTACCAGTCGCGCAAAGTAGAAAACATGAAAGCAACAATCATCCAGAGACTAAAGAGAGGCTGTAGACTATACTTAATGTCAGAGACCTCAAAAGTCCCTACTTACCGGACCACATATCCGGCGCCTGTGTACTCGCNNNNNNNNNNNNNNNNNNNNNNNNNNNNNNNNNNNNNNNNNNNNNNNNNNNNNNNNNNNNNNNNNNNNNNNNNNNNNNNNNNNNNNNNNNNNNNNNNNNNNNNNNNNNNNNNNNNNNNNNNNNNNNNNNNNNNNNNNNNNNNNNNNNNNNNNNNNNNNNNNNNNNNNNNNNNNNNNNAACTTAGGAGCTACCCGAAACAGCACGCTTACCATGCGCCCTCCATCAGAAGCGCTGTACCGTCCCCATTCCAGAACACACTACAGAATGTACTGGCAGCAGCCACGAAAAGAAACTGCAACGTCACACAGATGAGGGAATTACCCACTTTGGACTCAGCAGTATTCAACGTGGAGTGTTTTAAAAAATTCGCATGCAACCAAGAATACTGGGAAGAATTTGCTGCCAGCCCTATTAGGATAACAACTGAGAATTTAACAACCTATGTTACTAAACTAAAAGGGCCAAAAGCAGCAGCGCTATTTGCAAAAACCCACAATCTGCTGCCACTGCAGGAAGTACCAATGGATAGGTTCACAGTAGATATGAAAAGGGACGTGAAGGTGACTCCTGGTACAAAGCACACAGAGGAAAGACCTAAGGTGCAGGTTATACAGGCGGCTGAACCCTTGGCGACAGCATACCTATGTGGGATTCACAGAGAGCTGGTTAGGAGATTGAACGCCGTCCTCCTACCCAATGTACATACACTATTTGATATGTCTGCCGAGGATTTCGATGCCATCATAGCCGCACACTTTAAGCCAGGAGACACTGTTTTAGAAACGGACATAGCCTCCTTTGACAAGAGCCAAGATGATTCACTCGCGCTTACTGCCTTGATGTTGTTAGAAGATTTAGGGGTGGATCACTCCCTGTTGGACTTGATAGAGGCCGCTTTTGGAGAGATTTCCAGCTGTCATCTACCGACAGGTACGCGCTTCAAGTTCGGCGCCATGATGAAATCTGGTATGTTCCTAACTCTGTTCGTCAACACATTGCTAAACATCACCATCGCTAGCCGCGTGCTGGAAGATCGTCTGACAAAATCCGCGTGCGCGGCCTTCATCGGCGACGACAACATAATACATGGAGTCGTCTCCGATGAATTGATGGCAGACAGATGCGCCACTTGGATGAACATGGAAGTGAAGATCATAGATGCAGTTGTATCCTTGAAAGCCCCTTACTTTTGTGGAGGGTTTATACTGCACGATACTGTGACGGGAACAGCCTGCAGAGTGGCAGACCCGCTAAAAAGGCTATTCAAACTGGGCAAACCGCTAGCGGCAGGTGACGAACAAGATGCAGATAGAAGACGAGCGCTGGCTGACGAAGTGATCAGATGGCAACGAACAGGGCTAATTGATGAGTTGGAGAAAGCGGTATACTCTAGGTATGAAGTGCAGGGTATATCAGTTGTGGTAATGTCCATGGCCACCTTTGCAAGCTCCAGATCTAACTTCGAGAAGCTCAGAGGACCCNNNNNNNNNNNNNNNNNNNNNNNNNNNNNNNNNNNNNNNNNNNNNNNNNNNNNNNNNNNNNNNNNNNNNNNNNNNNNNNNNNNNNNNNNNNNNNNNNNNNNNNNNNNNNNNNNNNNNNNNNNNNNNNNNNNNNNNNNNNNNNNNNNNNNNNNNNNNNNNNNNNNNNNNNCAGTTAATAAACTGACAATGCGCGCGGTACCCCAACAGAAGCCACGCAGGAATCGGAAGAATAAGAAGCAAAAGCAAAAGCGACAGGCGCCACAAAACAACACAAATCAAAAGAAGCAGCCGCCTAAAAAGAAACCAGCTCAAAAGAAAAAGAAGCCGGGCCGCAGAGAGAGGATGTGCATGAAAATCGAAAATGATTGTATTTTTGAAGTCAAGTATGAAGGTAAGGTAACAGGTTACGCGTGCTTGGTGGGGGACAAAGTAATGAAACCAGCACACGTAAAGGGGACCATCGATAACGCGGACCTGGCCAAACTGGCCTTTAAGCGGTCATCTAAGTATGACCTTGAATGCGCGCAGATACCCGTGCACATGAAGTCCGACGCTTCGAAGTTCACCCATGAGAAACCAGAGGGGTACTACAACTGGCACCACGGAGCAGTACAGTACTCAGGAGGCCGGTTCACCATCCCCACAGGTGCTGGCAAACCAGGGGACAGCGGCAGACCGATCTTCGACAACAAGGGACGCGTGGTGGCCATAGTCTTAGGAGGAGCTAATGAAGGAGCCCGTACAGCCCTCTCGGTGGTGACCTGGAATAAAGACATTGTCACTAAAATCACCCCCGAGGGGGCCGAAGAGTGGAGTCTTGCCATCCCAGTCATGTGCCTGCTGGCAAATACCACGTTCCCCTGCTCCCAGCCCCCTTGCACTCCCTGCTGCTATGAAAGGGAACCAGAGGAAACCCTACGCATGCTTGAGGACAACGTCATGAGACCTGGGTACTATCAGCTGCTACAAGCATNNNNNNNNNNNNNNNNNNNNNNNNNNNNNNNNNNNNNNNNNNNNNNNNNNNNNNNNNNNNNNNNNNNNNNNNNNNNNNNNNNNNNNNNNNNNNNNNNNNNNNNNNNNNNNNNNNNNNNNNNNNNNNNNNNNNNNNNNNNNNNNNNNNNNNNNNNNNNNNNNNNNNNNNNNNNNNNNNNNNNNNNNNNNNNNNNNNNNNTAAAGACGGATGATAGCCACGATTGGACCAAGCTGCGTTACATGGACAACCACACGCCAGCGGACGCAGAGAGGGCGGGGCTATTTGTAAGAACATCAGCACCGTGCACGATTACTGGAACAATGGGACACTTCATCCTGACCCGATGTCCGAAAGGGGAAACTCTGACGGTGGGATTCACTGACAGTAGGAAGATCAGTCACTCATGTACGCACCCATTTCACCACGACCCTCCTGTGATAGGCCGGGAGAAATTCCATTCCCGACCGCAGCACGGTAAAGAGCTGCCTTGCAGCACGTACGTGCAGAGCACCGCCGCAACTACCGAGGAGATAGAGGTACACATGCCCCCAGACACCCCTGATCGCACACTGATGTCACAACAGTCCGGCAACGTAAAGATCACAGTTAATGGCCAGACGGTGCGGTACAAGTGTAATTGCGGTGGCTCAAATGAAGGACTAATAACTACAGACAAAGTGATTAATAACTGCAAAGTTGATCAATGTCATGCCGCGGTCACCAATCACAAAAAGTGGCAGTACAACTCCCCTCTGGTCCCGCGTAATGCTGAACTTGGGGACCGAAAAGGAAAAATCCACATCCCGTTTCCGCTGGCAAATGTAACATGCAGGGTGCCTAAAGCAAGGAACCCCACCGTGACGTACGGGAAAAACCAAGTCATCATGCTACTGTATCCTGACCACCCAACACTCCTGTCCTACCGGAACATGGGAGAAGAACCAAACTACCAAGAAGAGTGGGTGACGCATAAGAAGGAAGTCGTGCTAACCGTGCCGACTGAAGGGCTCGAGGTCACGTGGGGTAACAACGAGCCGTATAAGTATTGGCCGCAGTTATCTACAAACGGTACAGCCCATGGCCACCCGCATGAGATAATTCTGTATTATTATGAGCTGTACCCTACTATGACTGTAGTAGTTGTGTCAGTGGCCTCGTTCGTACTCCTGTCGATGGTGGGTGTGGCAGTGGGGATGTGCATGTGTGCACGACGCAGATGCATCACACCGTACGAACTGACACCAGGAGCTACCGTCCCTTTCCTGCTTAGCCTAATATGCTGCATCAGAACAGCTAAAGCGGCCACATACCAAGAGGCTGCGGTATACCTGTGGAATGAACAGCAACCTTTGTTTTGGCTACAAGCCCTTATTCCGCTGGCAGCCCTGATTGTCCTATGCAACTGTCTGAGACTCTTACCATGCTGCTGTAAAACGTTGGCTTTTTTAGCCGTAATGAGCGTCGGTGCCCACACTGTGAGCGCGTANNNNNNNNNNNNNNNNNNNNNNNNNNNNNNNNNNNNNNNNNNNNNNNNNNNNNNNNNNNNNNNNNNNNNNNNNNNNNNNNNNNNNNNNNNNNNNNNNNNNNNNNNNNNNNNNNNNNNNNNNNNNNNNNNNNNNNNNNNNNNNNNNNNNNNNNNNNNNNNNNNNNNNNNNNNNNNNNNNNNNNNNNNNNNNNNNNNNNNNNNNNNNNNCAAAAACCTACCTGACTACAGCTGTAAGGTCTTCACCGGCGTCTACCCATTTATGTGGGGCGGAGCCTNNNNNNNNNNNNNNNNNNNNNNNNNNNNNNNNNNNNNNNNNNNNNNNNNNNNNNNNNNNNNNNNNNNNNNNNNNNNNNNNNNNNNNNNNNNNNNNNNNNNNNNNNNNNNNNNNNNNNNNNNNNNNNNNNNNNNNNNNNNNNNNNNNNNNNNNNNNNNNNNNNNNNNNNNNNNNNNNNNNNNNNNNNNNNNNNNNNNNGCCAAATTCATTGTGGGGCCAATGTCTTCAGCCTGGACACCTTTCGACAACAAAATTGTGGTGTACAAAGGTGACGTCTATAACATGGACTACCCGCCCTTTGGCGCAGGAAGACCAGGACAATTTGGCGATATCCAAAGTCGCACACCTGAGAGTACAGACGTCTATGCTAATACACAACTGGTACTGCAGAGACCGGCTGCGGGTACGGTACATGTGCCATACTCTCAGGCACCATCTGGCTTTAAGTATTGGCTAAAAGAACGAGGGGCGTCGCTGCAGCACACAGCACCATTTGGCTGCCAAATAGCAACAAACCCGGTAAGAGCGATGAATTGCGCCGTAGGGAACATGCCCATCTCCATCGACATACCGGATGCGGCCTTCATTAGGGTCGTCGACGCGCCCTCTTTAACGGACATGTCGTGCGAGGTACCAACCTGCACCCATTCCTCAGATTTCGGGGGCGTCGCCATTATTAAATATGCAGCCAGCAAGAAAGGCAAGTGTGCGGTGCATTCGATG---------------------------------------------------------------------------------------------------------------------------------------------------------------------------------------------------------------------------------------------------------------------------------------------------------------------------------
		</sequence>
		<sequence>
			<taxon idref="MK244647|Brazil|RJ|Niteroi|2018-03-27"/>
			------------------------------------------------------------------------------------------------------------CATGCTAATGCTNGNGNGTTCTNGCATCTNGCTATAAAACTAATAGAGCAGGAANNTGANNCCGNNTCNNCCANNCTGGACANNNGCNNTNNNCCNGCAANGAGGATNNTGTCGGACANGAAGTACCNCTGCGTCTGCCCGATGCGCAGCGCAGAAGATCCCGAGAGACTCGCCAATTATGCGAGAAAGCTAGCATCTGCTGCAGGAAAAGTCCTGGACAGAAACATCTCTGGAAAGATCGGGGACTTACAAGCAGTAATGGCCGTGCCAGACACGGAGACGCCAACATTCTGCTTGCACACAGATGTCTCATGTAGACAGAGAGCAGACGTCGCGATATACCAAGACGTCTATGCTGTACACGCACCCACGTCGCTGTACCACCAGGCGATTAAAGGGGTCCGAGTGGCGTACTGGGTAGGGTTCGACACAACCCCGTTCATGTACAATGCCATGGCGGGTGCCTACCCCTCATATTCGACAAACTGGGCAGACGAGCAGGTACTGAAGGCTAAGAACATAGGATTATGTTCAACAGACCTGACGGAAGGTAGACGAGGTAAATTGTCTATTATGAGAGGGAAGAAGCTAAAACCGTGTGACCGTGTGCTGTTCTCAGTAGGGTCAACGCTCTACCCGGAAAGCCGCAAGCTACTTAAGAGCTGGCACTTACCATCGGTGTTCCATCTAAAGGGCAAACTCAGCTTCACATGCCGCTGTGATACAGTGGTTTCGTGCGAGGGCTACGTCGTTAAGAGAATAACGATGAGCCCAGGCCTTTATGGAAAAACCACAGGGTATGCGGTAACCCACCACGCAGACGGATTCTTGATGTGCAAGACTACCGACACGGTTGACGGCGAAAGAGTGTCATTCTCGGTGTGCACATACGTGCCGGCGACCATTTGTGATCAAATGACCGGCATCCTTGCTACAGAAGTCACGCCGGAGGATGCACAGAAGCTGTTGGTGGGGCTGAACCAGAGAATAGTGGTTAACGGCAGAACGCAACGGAATACGAACACCATGAAAAACTATCTGCTTCCCGTGGTCGCCCAAGCCTTCAGTAAGTGGGCAAAGGAGTGCCGGAAAGACATGGAAGATGAAAAACTCCTGGGGGTCAGAGAAAGAACACTGACCTGCTGCTGTCTATGGGCATTCAAGAAGCAGAAAACACACACGGTCTACAAGAGGCCTGATACCCAGTCAATTCAGAAGGTTCAGGCCGAGTTTGACANCTTTGTGGTACCGAGCNNGTGGTCGTCCNGGTTGTCAATCCCCTTGAGGACTAGAATCAAATGGTTGTTNNNCAAGGTGCCNAAAACCGACCTGATCCCATATAGCGGGGACNCCCAAGAAGCCCGGGACGNNGNAAAAGAAGCAGAGGAAGAACGNGNAGCAGAACTGACTNGTGNAGNCCTACCACCTCTACAGGCAGCACAGGAAGATGTTCAGGTCGAAATCGACGTGGAACAGCTTGAGGACAGAGCGGGTGCAGGAATAATAGAGACTCCTAGAGGAGCTATCAAAGTTACTGCCCAACCAACAGACCACGTCGTGGGAGAGTACCTGGTACTTTCCCCGCAGACCGTACTACGGAGCCAGAAGCTCAGCCTAATTCACGCTTTGGCGGAGCAAGTGAAGACGTGCACGCACAGCGGACGAGCAGGGAGGTACGCGGTCGAAGCGTACGACGGCCGAGTCCTAGTGCCCTCAGGCTATGCAATTTCGCCCGAAGACTTCCAGAGTCTAAGCGAAAGCGCAACGATGGTGTATAACGAAAGAGAGTTCGTAAACAGAAAGCTACACCACATTGCGATGCACGGACCAGCCCTGAACACCGACGAAGAGTCGTATGAGCTGGTGAGGGCAGAGAGGACAGAACACGAGTACGTCTACGATGTGGACCAGAGAAGATGCTGTAAGAAGGAAGAAGCTGCAGGACTGGTACTGGTGGGCGACTTGACTAATCCGCCCTACCACGAATTCGCATATGAAGGGCTAAAAATCCGCCCTGCCTGCCCATACAAAATTGCAGTCATAGGAGTCTTCGGAGTACCAGGATCCGGCAAGTCAGCTATTATCAAGAACCTAGTTACCAGGCAAGACCTGGTGACTAGCGGAAAGAAAGAAAACTGCCAAGAAATCACCACCGACGTGATGAGACAGAGAGGTCTAGAGATATCTGCACGTACGGTTGACTCGCTGCTCTTGAATGGATGCAACAGGCCAGTCGACGTGTTGTACGTAGACGAGGCGTTTGCGTGCCACTCTGGAANNNNNNNNNNNNNNNNNNNNNNNNNNNNNNNNNNNNNNNNNNNNNNNNNNNNNNNNNNNNNNNNNNNNNNNNNNNNNNNNNNNNNNNNNNNNNNNNNNNNNNNNNNNNNNNNNNNNNNNNNNNNNNNNNNNNNNNNNNNNNNNNNNNNNNNNNNNNNNNNNNNNNNNNNNNNNNNNNNNNNNNNNNNNNNNNNNNNNNNNNNNNNNNNNNNNNNNNNNNNNNAGTACAACAAGCCGATTGTAGTGGACACTACAGGCTCAACAAAACCTGACGCTGGAGATCTCGTGTTAACGTGCTTCAGAGGGTGGGTTAAACAACTGCAAATTGACTATCGTGGATACGAGGTCATGACAGCAGCCGCATCCCAAGGGTTAACCAGAAAAGGAGTTTATGCAGTTAGGCAAAAAGTTAATGAAAACCCGCTCTATGCATCAACGTCAGAGCACGTCAACGNNNNNNNNNNNNNNNNNNNNNNNNNNNNNNNNNNNNNNNNNNNNNNNNNNNNNNNNNNGATNNANNCGCNNNNGANNNNNNCNNNNNNANNNNNNNAAGCNACTNTNNNNNNNNNGNNNNNNNNNNNNNNNNNNNNNNNNNNNNNNNNNNNNNNNNNNNNNNNNNNNNNNNNNNNNNNNNNNNNNNNNNNNNNNNNNNNNNNNNNNNNNNNNNNNNNNNNNNNNNNNNNNNNNNNGGGGATAAAACTAAATGATAGGCAGTGGTCCCAGATAATTCAAGCCTTCAAAGAAGATAAAGCATACTCACCTGAAGTAGCCCTGAATGAAATATGCACGCGCATGTATGGGGTGGATTTAGACAGTGGGCTATTTTCTAAACCATTGGTGTCTGTGTATTACTCGGATAACCACTGGGATAATAGGCCTGGAGGGAAGATGTTCGGATTCAACCCCGAGGCAGCATCCATTCTAGAAAGAAAGTATCCATTCACAAAAGGGAAGTGGAACATCAACAAGCAGATCTGTGTGACCACCAGGAGGATAGAAGACTTTAACCCTACCACCAATATTATACCGGCCAATAGGAGACTACCACACTCATTAGTGGCCGAACACCGCCCAGTAAAAGGGGAAAGAATGGAATGGCTGGTTAATAAGATAAACGGCCACCACGTGCTCCTGGTCAGTGGCTATAATCTTGTACTGCCTACTAAGAGAGTCACTTGGGTAGCGCCACTAGGTGTCCGCGGAGCGGACTACACATACAACCTAGAGTTGGGTCTGCCAGCAACGCTTGGCAGGTATGACCTAGTGGTCATAAACATCCACACACCTTTTCGCATACACCATTACCAACAGTGCGTAGACCACGCAATGAAACTGCAAATGCTCGGGGGTGACTCATTGAGACTGCTCAAACCGGGTGGCTCTCTATTGATCAGAGCATATGGTTACGCAGATAGAACCAGTGAACGAGTCATCTGCGTGTTGGGACGCAAGTTCAGATCGTCTAGAGCGTTGAAACCACCATGTGTCACCAGCAACACTGAGATGTTTTTTCTATTCAGCAACTTTGACAATGGCAGAAGGAATTTCACAACTCATGTCATGAATAATCAACTGAATGCAGCCTTTGTAGGACAGGCCACCCGAGCAGGATGTGCACCGTCGTACCGGGTAAAACGCATGGACATCGCGAAGAACGATGAAGNNNNNNNNNNNNNNNNNNNNNNNNNNNNNNNNNNNNNNNNNNNNNNNNNNNNNNNNNNNNNNNACAAAAAATGGCCGGAGTCCTTTAAGAATAGTGCAACACCAGTGGGAACCGCAAAAACAGTCATGTGCGGTACGTATCCAGTAATCCACGCCGTTGGACCGAATTTCTCTAATTATTTGGAATCTGAAGGGGACCGGGAATTGGCAGCTGCCTATCGAGAAGTCGCAAAGGAAGTAACTAGACTGGGAGTAAATAGTGTAGCTATACCTCTCCTCTCCACAGGTGTATACTCAGGAGGGAAAGATAGGCTGACCCAGTCACTGAACCACCTCTTNACAGCCATGGACTCGACGGATGCAGACGTGGTCATCTACTGTCGCGACAAAGAATGGGAGAAGAAAATATCCGAGGCCATACAGATGCGGACTCAAGTGGAGTTGCTGGATGAGCACATCTCCATAGACTGCGATATTGTTCGCGTGCACCCTGACAGCAGCTTGGCAGGCAGAAAAGGATACAGCACCACGGAAGGCGCACTGTACTCATATCTAGAAGGGACNCGTTTTCACCAGACGGCAGTGGACATGGCAGAGATATATACTATGTGGCCAAAGCAAACAGAGGCCAACGAGCAAGTCTGCCTATATGCCCTGGGGGAAAGTATTGAATCGATCAGGCAGAAATGCCCGGTGGATGATGCAGATGCATCGTCTCCTCCAAAAACTGTCCCGTGCCTTTGCCGTTACGCCATGACTCCGGAACGCGTCACCAGACTTCGCATGAACCACGTCACAAGTATAATTGTGTGTTCCTCGTTTCCCCTTCCAAAGTACAAAATAGAAGGAGTGCAAAAAGTCAAATGCTCTAAGGTAATGCTATTTGACCACAACGTGCCATCACGCGTAAGTCCAAGGGAATATAGATCTTCCCCGGAGGCTGCACAGGAAGCGAGCACAACCACGTCACTGACGCATAGCCAATTCGACCTAAGCGTTGACGGCGAGATACTACCCGTCCCGTCAGATCTGGATGCTGACGCCCCAGCCCTAGAACCAGCTCTAGACGACNGGGCGACACACACGTTGCCATCCACAACCGGAAACCTTGCGGCCGTGTCTGACTGGGTAATGAGCACCGTACCTGTCGCGCCGCCCAGAAGAAGGCGAGGGAGAAACCTGACTGTGACATGCGACGAGAGAGAAGGGAACATAACACCCATGGCTAGCGTCCGATTCTTTAGGGCAGAGCTGCGTCCGGTCGTACAAGAAACAGCGGAGACGCGTGACACAGCAATGTCTCTTCAGGCACCGCCGAGTACCGCCACGGAACTGAATCATCCGCCGATCTCCTTCGGGGCACCAAGCGAGACGTTCCCCATTACATTTGGGGACTTCAACGAAGGAGAAATCGAAAGCTTGTCTTCTGAGCTGCTAACTTTCGGAGACTTCCTACCCGGAGAAGTGGATGACTTGACAGATAGCGACTGGTCCACGTGCTCAGACACGGACGACGAGTT---ACTAGACAGGGCAGGTGGGTATATATTCTCGTCGGACACCGGTCCAGGTCATTTACAACAGAAGTCAGTACGCCAGTCAGTGCTGCCGGTGAACACCCTGGAGGAAGTCCACGAGGAGAAGTGTTACCCACCTAAGTTGGATGAAGTAAAGGAGCAACTATTACTTAAGAAACTCCAGGAGAGTGCATCCATGGCCAACAGAAGCAGGTACCAGTCGCGCAAAGTAGAAAACATGAAAGCAACAATCATCCAGAGACTAAAGAGAGGCTGTAGACTATACTTAATGTCAGAGACCTCAAAAGTCCCTACTTACCGGACCACATATCCGGCGCCTGTGTACTCGCCTCCGGTCAACGTCCGACTGTCCAACCCCGAGTCCGCAGTGGCAGCATGCAATGAGTTCCTAGCTAGAAACTATCCAACTGTCTCATCATACCAAATTACCGACGAGTATGATGCATATTTAGACATGGTGGACGGGTCGGAGAGTTGCCTGGATCGAGCGACATTCAATCCGTCAAAACTTAGGAGCTACCCGAAACAGCACGCTTACCATGCGCCCTCCATCAGAAGCGCTGTACCGTCCCCATTCCAGAACACACTACAGAATGTACTGGCAGCAGCCACGAAAAGAAACTGCAACGTCACACAGATGAGGGAATTACCCACTTTGGACTCAGCAGTATTCAACGTGGAGTGTTTTAAAAAATTCGCATGCAACCAAGAATACTGGGAAGAATTTGCTGCCAGCCCTATTAGGATAACAACTGAGAATTTAACAACCTATGTTACTAAACTAAAAGGGCCAAAAGCAGCAGCGCTATTTGCAAAAACCCACAATCTGCTGCCACTGCAGGAAGTACCAATGGATAGGTTCACAGTAGATATGAAAAGGGACGTGAAGGTGACTCCTGGTACAAAGCACACAGAGGAAAGACCTAAGGTGCAGGTTATACAGGCGGCTGAACCCTTGGCGACAGCATACCTATGTGGGATTCACAGAGAGCTGGTTAGGAGGCTGAACGCCGTCCTCCTACCCAATGTACATACACTATTTGATATGTCTGCCGAGGATTTCGATGCCATCATAGCCGCACACTTTAAGCCAGGAGACACTGTTTTAGAAACGGACATAGCCTCCTTTGACAAGAGCCAAGATGATTCACTCGCGCTTACTGCCTTGATGTTGTTAGAAGATTTAGGGGTGGATCACTCCCTGTTGGACTTGATAGAGGCCGCTTTTGGAGAGATTTCCAGCTGTCATCTACCGACAGGTACGCGCTTCAAGTTCGGCGCCATGATGAAATCTGGTATGTTCCTAACTCTGTTCGTCAACACATTGCTAAACATCACCATCGCTAGCCGCGTGCTGGAAGATCGTCTGACAAAATCCGCGTGCGCGGCCTTCATCGGCGACGACAACATAATACATGGAGTCGTCTCCGATGAATTGATGGCAGACAGATGCGCCACTTGGATGAACATGGAAGTGAAGATCATAGATGCAGTTGTATCCTTGAAAGCCCCTTACTTTTGTGGAGGGTTTATACTGCACGATACTGTGACGGGAACAGCCTGCAGAGTGGCAGACCCGCTAAAAAGGCTATTCAAACTGGGCAAACCGCTAGCGGCAGGTGACGAACAAGATGAAGATAGAAGACGAGCGCTGGCTGACGAAGTGATCAGATGGCAACGAACAGGGCTAATTGATGAGTTGGAGAAAGCGGTATACTCTAGGTATGAAGTGCAGGGTATATCAGTTGTGGTAATGTCCATGGCCACCTTTGCAAGCTCCAGATCTAACTTCGAGAAGCTCAGAGGACCCNNNNNNNNNNNNNNNNNNNNNNNNNNNNNNNNNNNNNNNNNNNNNNNNNNNNNNNNNNNNNNNNNNNNNNNNNNNNNNNNNNNNNNNNNNNNNNNNNNNNNNNNNNNNNNNNNNNNNNNNNNNNNNNNNNNNNNNNNNNNNNNNNNNNNNNNNNNNNNNNNNNNNNNNNCAGTTAATAAACTGACAATGCGCGCGGTACCCCAACAGAAGCCACGCAGGAATCGGAAGAATAAGAAGCAAAAGCAAAAGCGACAGGCGCCACAAAACAACACAAATCAAAAGAAGCAGCCGCCTAAAAAGAAACCAGCTCAAAAGAAAAAGAAGCCGGGCCGCAGAGAGAGGATGTGCATGAAAATCGAAAATGATTGTATTTTTGAAGTCAAGTATGAAGGTAAGGTAACAGGTTACGCGTGCTTGGTGGGGGACAAAGTAATGAAACCAGCANNNGNNNANGGNNNNNNNNNNNNNNNGGACCTGGCNNAACTGGCCTTTAAGCGGTCATCTAAGTATGACCTTGAATGCGCGCAGATACCCGTGCACATGAAGTCCGACGCTTCGAAGTTCACNCANGAGNAANNANAGGGGTACTACAACTGGCACCACGGAGCAGTACAGTACTCAGGAGGCCGNTTCACCATCCCNACAGGTGCTGGCAAACCAGGGGACAGCGGCAGACCGATCTTCGACAACAAGGGACGCGTGGTGGCCATAGTCTTAGGAGGAGCTAATGAAGGAGCCCGTACAGCCCTCTCGGTGGTGACCTGGAATAAAGACATTGTCACTAAAATCACCCCCGAGGGGGCCGAAGAGTGGAGTCTTGCCATCCCAGTCATGTGCCTGCTGGCAAATACCACGTTCCCCTGCTCCCAGCCCCCTTGCACTCCCTGCTGCTATGAAAGGGAACCAGAGGAAACCCTACGCATGCTTGAGGACAACGTCATGAGACCTGGGTACTATCAGCTGCTACAAGCATNNNNNNNNNNNNNNNNNNNNNNNNNNNNNNNNNNNNNNNNNNNNNNNNNNNNNNNNNNNNNNNNNNNNNNNNNNNNNNNNNNNNNNNNNNNNNNNNNNNNNNNNNNNNNNNNNNNNNNNNNNNNNNNNNNNNNNNNNNNNNNNNNNNNNNNNNNNNNNNNNNNNNNNNNNNNNNNNNNNNNNNNNNNNNNNNNNNNNNTAAAGACGGATGATAGCCACGATTGGACCAAGCTGCGTTACATGGACAACCACACGCCAGCGGACGCAGAGAGGGCGGGGCTATTTGTAAGAACATCAGCACCGTGCACGATTACTGGAACAATGGGACACTTCATCCTGACCCGATGTCCGAAAGGGGAAACTCTGACGGTGGGATTCACTGACAGTAGGAAGATCAGTCACTCATGTACGCACCCATTTCACCACGACCCTCCTGTGATAGGCCGGGAGAAATTCCATTCCCGACCGCAGCACGGTAAAGAGCTGCCTTGCAGCACGTACGTGCAGAGCACCGCCGCAACTACCGAGGAGATAGAGGTACACATGCCCCCAGACACCCCTGATCGCACACTGATGTCACAACAGTCCGGCAACGTAAAGATCACAGTTAATGGCCAGACGGTGCGGTACAAGTGTAATTGCGGTGGCTCAAATGAAGGACTAATAACTACAGACAAAGTGATTAATAACTGCAAAGTTGATCAATGTCATGCCGCGGTCACCAATCACAAAAAGTGGCAGTACAACTCCCCTCTGGTCCCGCGTAATGCTGAACTTGGGGACCGAAAAGGAAAAATCCACATCCCGTTTCCGCTGGCAAATGTAACATGCAGGGTGCCTAAAGCAAGGAACCCCACCGTGACGTACGGGAAAAACCAAGTCATCATGCTACTGTATCCCGACCACCCAACACTCCTGTCCTACCGGAACATGGGAGAAGAACCAAACTACCAAGAAGAGTGGGTGACGCATAAGAAGGAAGTCGTGCTAACCGTGCCGACTGAAGGGCTCGAGGTCACGTGGGGTAACAACGAGCCGTATAAGTATTGGCCGCAGTTATCTACAAACGGTACAGCCCATGGCCACCCGCATGAGATAATTCTGNATTNNTATGAGNTGNANNCTNCTNTGNCTNTAGNANNTGNGTCNGNNNCNNNNNNNNNANNNNNGNNNNNNNNNNNNNTGGCAGTGGGGATGTGCATGTGTGCACGACGCAGATGCATCACACCGTACGAACTGACACCAGGAGCTACCGTCCCTTTCCTGCTTAGCCTAATATGCTGCATCAGAACAGCTAAAGCGGCCACATACCAAGAGGCTGCGGTATACCTGTGGAATGAACAGCAACCTTTGTTTTGGCTACAAGCCCTTATTCCGCTGGCAGCCCTGATTGTCCTATGCAACTGTCTGAGACTCTTACCATGCTGCTGTAAAACGTTGGCTTTTTTAGCCGTAATGAGCGTCGGTGCCCACACTGTGAGCGCGTACGAACACGTAACAGTGATCCCGAACACGGTGGGAGTACCGTATAAGACTCTAGTCAATAGACCGGGCTACAGTCCCATGGTATTGGAGATGGAACTACTGTCAGTCACTTTGGAGCCAACGCTATCGCTTGATTACATCACGTGCGAGTACAAAACCGTTATCCCGTCTCCGTACGTGAAATGCTGCGGTACAGCAGAGTGCAAGGACAAAAACCTACCTGACTACAGCTGTAAGGTCTTCACCGGCGTCTACCCATTTATGTGGGGCGGAGCCTNNNNNNNNNNNNNNNNNNNNNNNNNNNNNNNNNNNNNNNNNNNNNNNNNNNNNNNNNNNNNNNNNNNNNNNNNNNNNNNNNNNNNNNNNNNNNNNNNNNNNNNNNNNNNNNNNNNNNNNNNNNNNNNNNNNNNNNNNNNNNNNNNNNNNNNNNNNNNNNNNNNNNNNNNNNNNNNNNNNNNNNNNNNNNNNNNNNNNGCCAAATTCATTGTGGGGCCAATGTCTTCAGCCTGGACACCTTTCGACAACAANNNNNNNNNNNNNNNNNNNNNNNNNNNTAACATGGACTACCCGCCCNTTGGCGCAGGAAGACCAGGACAATTTGGCGATATNNNNNNNCGCNCANNNGNGNNTAANNNNNNNNNNNNNNNTNNNNNNNNNNNNNNNNNNNNNNNNNCTNNNNNNNNNNNNNNNNNNNNNNNNNNNNNNNNNNNNNNNNNNNNNNNNNNNNNNNNNNNNNNNNNNNNNNNGTCGCTGCAGCACACAGCACCATTTGGCTGCCAAATAGCAACAAACCCGGTAAGAGCGATGAATTGCGCCGTAGGGAACATGCCCATCTCCATCGACATACCGGATGCGGCCTTCATTAGGGTCGTCGACGCGCCCTCTTTAACGGACATGTCGTGCGAGGTACCAACCTGCACCCATTCCTCAGATTTCGGGGGCGTCGCCATTATTAAATATGCAGCCAGCAAGAAAGGCAAGTGTGCGGTGCATTCGATG---------------------------------------------------------------------------------------------------------------------------------------------------------------------------------------------------------------------------------------------------------------------------------------------------------------------------------
		</sequence>
		<sequence>
			<taxon idref="MK244646|Brazil|RJ|Niteroi|2018-03-28"/>
			-----------------------------------------------------------------------------------------------------------------------------------------------------------------------------------------------------------------------------------------------CGTCTGCCCGATGCGCAGCGCAGAAGATCCCGAGAGACTCGCCAATTATGCGAGAAAGCTAGCATCTGCTGCAGGAAAAGTCCTGGACAGAAACATCTCTGGAAAGATCGGGGACTTACAAGCAGTAATGGCCGTGCCAGACACGGAGACGCCAACATTCTGCTTGCACACAGATGTCTCATGTAGACAGAGAGCAGACGTCGCGATATACCAAGACGTCTATGCTGTACACGCACCCACGTCGCTATACCACCAGGCGATTAAAGGGGTCCGAGTGGCGTACTGGGTAGGGTTCGACACAACCCCGTTCATGTACAATGCCATGGCGGGTGCCTACCCCTCATATTCGACAAACTGGGCAGACGAGCAGGTACTGAAGGCTAAGAACATAGGATTATGTTCAACAGACCTGACGGAAGGTAGACGAGGTAAATTGTCTATTATGAGAGGGAAGAAGCTAAAACCGTGTGACCGTGTGCTGTTCTCAGTAGGGTCAACGCTCTACCCGGAAAGCCGCAAGCTACTTAAGAGCTGGCACTTACCATCGGTGTTCCATCTAAAGGGCAAACTCAGCTTCACATGCCGCTGTGATACAGTGGTTTCGTGCGAGGGCTACGTCGTTAAGAGAATAACGATGAGCCCAGGCCTTTATGGAAAAACCACAGGGTATGCGGTAACCCACCACGCAGACGGATTCTTGATGTGCAAGACTACCGACACGGTTGACGGCGAAAGAGTGTCATTCTCGGTGTGCACATACGTGCCGGCGACCATTTGTGATCAAATGACCGGCATCCTTGCTACAGAAGTCACGCCGGAGGATGCACAGAAGCTGTTGGTGGGGCTGAACCAGAGAATAGTGGTTAACGGCAGAACGCAACGGAATACGAACACCATGAAAAACTATCTGCTTCCCGTGGTCGCCCAAGCCTTCAGTAAGTGGGCAAAGGAGTGCCGGAAAGACATGGAAGATGAAAAACTCCTGGGGGTCAGAGAAAGAACACTGACCTGCTGCTGTCTATGGGCATTCAAGAAGCAGAAAACACACACGGTCTACAAGAGGCCTGATACCCAGTCAATTCAGAAGGTTCANNNNNNNNNNNNNNNNNNNNNNNNNNNNNNNNNNNNNNNNNNNNNNNNNNNNNNNNNNNNNNNNNNNNNNNNNNNNNNNNNNNNNNNNNNNNNNNNNNNNNNNNNNNNNNNNNNNNNNNNNNNNNNNNNNNNNNNNNNNNNNNNNNNNNNNNNNNNNNNNNNNNNNNNNNNNNNNNNNNNNNNNNNNNNNNNNNNNNNNNNNNNNNNNNNNNNNNNNNNNNNNNNNNNTCAGGTCGAAATCGACGTGGAACAGCTTGAGGACAGAGCGGGTGCAGGAATAATAGAGACTCCTAGAGGAGCTATCAAAGTTACTGCCCAACCAACAGACCACGTCGTGGGAGAGTACCTGGTACTTTCCCCGCAGACCGTACTACGGAGCCAGAAGCTCAGCCTAATTCACGCTTTGGCGGAGCAAGTGAAGACGTGCACGCACAGCGGACGAGCAGGGAGGTACGCGGTCGAAGCGTACGACGGCCGAGTCCTAGTGCCCTCAGGCTATGCAATTTCGCCCGAAGACTTCCAGAGTCTAAGCGAAAGCGCAACGATGGTGTATAACGAAAGAGAGTTCGTAAACAGAAAGCTACACCACATTGCGATGCACGGACCAGCCCTGAACACCGACGAAGAGTCGTATGAGCTGGTGAGGGCAGAGAGGACAGAACACGAGTACGTCTACGATGTGGACCAGAGAAGATGCTGTAAGAAGGAAGAAGCTGCAGGACTGGTACTGGTGGGCGACTTGACTAATCCGCCCTACCACGAATTCGCATATGAAGGGCTAAAAATCCGCCCTGCCTGCCCATACAAAATTGCAGTCATAGGAGTCTTCGGAGTACCAGGATCCGGCAAGTCAGCTATTATCAAGAACCTAGTTACCAGGCAAGACCTGGTGACTAGCGGAAAGAAAGAAAACTGCCAAGAAATCACCACCGACGTGATGAGACAGAGAGGTCTAGAGATATCTGCACGTACGGTTGACTCGCTGCTCTTGAATGGATGCAACAGGCCAGTCGACGTGTTGTACGTAGACGAGGCGTTTGCGTGCCACTCTGGAANNNNNNNNNNNNNNNNNNNNNNNNNNNNNNNNNNNNNNNNNNNNNNNNNNNNNNNNNNNNNNNNNNNNNNNNNNNNNNNNNNNNNNNNNNNNNNNNNNNNNNNNNNNNNNNNNNNNNNNNNNNNNNNNNNNNNNNNNNNNNNNNNNNNNNNNNNNNNNNNNNNNNNNNNNNNNNNNNNNNNNNNNNNNNNNNNNNNNNNNNNNNNNNNNNNNNNNNNNNNNNAGTACAACAAGCCGATTGTAGTGGACACTACAGGCTCAACAAAACCTGACGCTGGAGATCTCGTGTTAACGTGCTTCAGAGGGTGGGTTAAACAACTGCAAATTGACTATCGTGGATACGAGGTCATGACAGCAGCCGCATCCCAAGGGTTAACCAGAAAAGGAGTTTATGCAGTTAGGCAAAAAGTTAATGAAAACCCGCTCTATGCATCAACGTCAGAGCACGTCAACGNNNNNNNNNNNNNNNNNNNNNNNNNNNNNNNNNNNNNNNNNNNNNNNNNNNNNNNNNNNNNNNNNNNNNNNNNNNNNNNNNNNNNNNNNNNNNNNNNNNNNNNNNNNNNNNNNNNNNNNNNNNNNNNNNNNNNNNNNNNNNNNNNNNNNNNNNNNNNNNNNNNNNNNNNNNNNNNNNNNNNNNNNNNNNNNNNNNNNNNNNNNNNNNNNNNNNNNNNNNNNNNNNNNNNNNNNNNGGGGATAAAACTAAATGATAGGCAGTGGTCCCAGATAATTCAAGCCTTCAAAGAAGATAAAGCATACTCACCTGAAGTAGCCCTGAATGAAATATGCACGCGCATGTATGGGGTGGATTTAGACAGTGGGCTATTTTCTAAACCATTGGTGTCTGTGTATTACTCGGATAACCACTGGGATAATAGGCCTGGAGGGAAGATGTTCGGATTCAACCCCGAGGCAGCATCCATTCTAGAAAGAAAGTATCCATTCACAAAAGGGAAGTGGAACATCAACAAGCAGATCTGNGTGACCACCAGGAGGATAGAAGACTTTAACCCTACCACCAATATTATACCGGCCAATAGGAGACTACCACACTCATTAGTGGCCGAACACCGCCCAGTAAAAGGGGAAAGAATGGAATGGCTGGTTAATAAGATAAACGGCCACCACGTGCTCCTGGTCAGTGGCTATAATCTTGTACTGCCTACTAAGAGAGTCACTTGGGTAGCGCCACTAGGTGTCCGCGGAGCGGACTACACATACAACCTAGAGTTGGGTCTGCCAGCAACGCTTGGCAGGTATGACCTAGTGGTCATAAACATCCACACACCTTTTCGCATACACCATTACCAACAGTGCGTAGACCACGCAATGAAACTGCAAATGCTCGGGGGTGACTCATTGAGACTGCTCAAACCGGGTGGCTCTCTATTGATCAGAGCATATGGTTACGCAGATAGAACCAGTGAACGAGTCATCTGCGTGTTGGGACGCAAGTTCAGATCGTCTAGAGCGTTGAAACCACCATGTGTCACCAGCAACACTGAGATGTTTTTTCTATTCAGCAACTTTGACAATGGCAGAAGGAATTTCACAACTCATGTCATGAATAATCAACTGAATGCAGCCTTTGTAGGACAGGCCACCCGAGCAGGATGTGCACCGTCGTACCGGGTAAAACGCATGGACATCGCGAAGAACGATGAAGNNNNNNNNNNNNNNNNNNNNNNNNNNNNNNNNNNNNNNNNNNNNNNNNNNNNNNNNNNNNNNNACAAAAAATGGCCGGAGTCCTTTAAGAATAGTGCAACACCAGTGGGAACCGCAAAAACAGTCATGTGCGGTACGTATCCAGTAATCCACGCCGTTGGACCGAATTTCTCTAATTATTTGGAATCTGAAGGGGACCGGGAATTGGCAGCTGCCTATCGAGAAGTCGCAAAGGAAGTAACTAGACTGGGAGTAAATAGTGTAGCTATACCTCTCCTCTCCACAGGTGTATACTCAGGAGGGAAAGATAGGCTGACCCAGTCACTGAACCACCTCTTTACAGCCATGGACTCGACGGATGCAGACGTGGTCATCTACTGTCGCGACAAAGAATGGGAGAAGAAAATATCCGAGGCCATACAGATGCGGACTCAAGTGGAGTTGCTGGATGAGCACATCTCCATAGACTGCGATATTGTTCGCGTGCACCCTGACAGCAGCTTGGCAGGCAGAAAAGGATACAGCACCACGGAAGGCGCACTGTACTCATATCTAGAAGGGACACGTTTTCACCAGACGGCAGTGGACATGGCAGAGATATATACTATGTGGCCAAAGCAAACAGAGGCCAACGAGCAAGTCTGCCTATATGCCCTGGGGGAAAGTATTGAATCGATCAGGCAGAAATGCCCGGTGGATGATGCAGATGCATCGTCTCCTCCAAAAACTGTCCCGTGCCTTTGCCGTTACGCCATGACTCCGGAACGCGTCACCAGACTTCGCATGAACCACGTCACAAGTATAATTGTGTGTTCCTCGTTTCCCCTTCCAAAGTACAAAATAGAANNNNNNNNNNNNNNNNNNNNNNNNNNNNNNNNNNNNNNNNNNNNNNNNNNNNNNNNNNNNNNNNNNNNNNNNNNNNNNNNNNNNNNNNNNNNNNNNNNNNNNNNNNNNNNNNNNNNNNNNNNNNNNNNNNNNNNNNNNNNNNNNNNNNNNNNNNNNNNNNNNNNNNNNNNNNNNNNNNNNNNNNNNNNNNNNNNNNNNNNNNNNNNNNNNNNNNNNNNNNNNNNNNNNNNNNNNNNNNNNNNNNNNNNNNNNNNNNNNNNNNNNNNNNNNNNNNNNNNNNNNNNNNNNNNNNNNNNNNNNNNNNNNNNNNNNNNNNNNNNNNNNNNNNNNNNNNNNNNNNNNNNNNNNNNNNNNNNNNNNNNNNNNNNNNNNNNNNNNNNNNNNNNNNNNNNNNNNNNNNNNNNNNNNNNNNNNNNNNNNNNNNNNNNNNNNNNNNNNNNNNNNNNNNNNNNNNNNNNNNNNNNNNNNNNNNNNNNNNNCNNNGNACNNA---ANNNNNNNNNNNNNNNNNNNNNNNNNNNNNNNNNNNNNNNNNNNNNNNNNNNNNNNNNNNNNNNNNNNNNNNNNNNNNNNNNNNNNNNNNNNNNNNNNNNNNNNNNNNNNNNNNNNNNNNNNNNNNNNNNNNNNNNNNNNNNNNNNNNNNNNNNNNNNNNNNNNNNNNNNNNNNNNNNNNNNNNNNNAGACAGGGCAGGTGGGTATATATTCTCGTCGGACACCGGTCCAGGTCATTTACAACAGAAGTCAGTACGCCAGTCAGTGCTGCCGGTGAACACCCTGGAGGAAGTCCACGAGGAGAAGTGTTACCCACCTAAGTTGGATGAAGTAAAGGAGCAACTATTACTTAAGAAACTCCAGGAGAGTGCATCCATGGCCAACAGAAGCAGGTACCAGTCGCGCAAAGTAGAAAACATGAAAGCAACAATCATCCAGAGACTAAAGAGAGGCTGTAGACTATACTTAATGTCAGAGACCTCAAAAGTCCCTACTTACCGGACCACATATCCGGCGCCTGTGTACTCGCCTCCGGTCAACGTCCGACTGTCCAACCCCGAGTCCGCAGTGGCAGCATGCAATGAGTTCCTAGCTAGAAACTATCCAACTGTCTCATCATACCAAATTACCGACGAGTATGATGCATATTTAGACATGGTGGACGGGTCGGAGAGTTGCCTGGATCGAGCGACATTCAATCCGTCAAAACTTAGGAGCTACCCGAAACAGCACGCTTACCATGCGCCCTCCATCAGAAGCGCTGTACCGTCCCCATTNCAGAACACACTACAGAATGTACTGGCAGCAGCCACGAAAAGAAACTGCAACGTCACACAGATGAGGGAATTACCCACTTTGGACTCAGCAGTATTCAACGTGGAGTGTTTTNNAAAATTCGCATGCAACCAAGAATACTGGGAAGAATTTGCTGCCAGCCCTATTAGGATAACAACTGAGAATTTAACAACCTATGTTACTAAACTNAAAGGGCCAAAAGCAGCAGCGCTATTTGCAAAAACCCACAATCTGCTGCCACTGCAGGAAGTACCAATGGATAGGTTCACAGTAGATATGAAAAGGGACGTGAAGGTGACTCCTGGTACAAAGCACACAGAGGAAAGACCTAAGGTGCAGGTTATACAGGCGGCTGAACCCTTGGCGACAGCATACCTATGTGGGATTCACAGAGAGCTGGTTAGGAGGCTGAACGCCGTCCTCCTACCCAATGTACATACACTATTTGATATGTCTGCCGAGGATTTCGATGCCATCATAGCCGCACACTTTAAGCCAGGAGACACTGTTTTAGAAACGGACATAGCCTCCTTTGACAAGAGCCAAGATGATTCACTCGCGCTTACTGCCTTGATGTTGTTAGAAGATTTAGGGGTGGATCACTCCCTGTTGGACTTGATAGAGGCCGCTTTTGGAGAGATTTCCAGCTGTCATCTACCGACAGGTACGCGCTTCAAGTTCGGCGCCATGATGAAATCTGGTATGTTCCTAACTCTGTTCGTCAACACATTGCTAAACATCACCATCGCTAGCCGCGTGCTGGAAGATCGTCTGACAAAATCCGCGTGCGCGGCCTTCATCGGCGACGACAACATAATACATGGAGTCGTCTCCGATGAATTGATGGCAGACAGATGCGCCACTTGGATGAACATGGAAGTGAAGATCATAGATGCAGTTGTATCCTTGAAAGCCCCTTACTTTTGTGGAGGGTTTATACTGCACGATACTGTGACGGGAACAGCCTGCAGAGTGGCAGACCCGCTAAAAAGGCTATTCAAACTGGGCAAACCGCTAGCGGCAGGTGACGAACAAGATGAAGATAGAAGACGAGCGCTGGCTGACGAAGTGATCAGATGGCAACGAACAGGGCTAATTGATGAGTTGGAGAAAGCGGTATACTCTAGGTATGAAGTGCAGGGTATATCAGTTGTGGTAATGTCCATGGCCACCTTTGCAAGCTCCAGATCTAACTTCGAGAAGCTCAGAGGACCCNNNNNNNNNNNNNNNNNNNNNNNNNNNNNNNNNNNNNNNNNNNNNNNNNNNNNNNNNNNNNNNNNNNNNNNNNNNNNNNNNNNNNNNNNNNNNNNNNNNNNNNNNNNNNNNNNNNNNNNNNNNNNNNNNNNNNNNNNNNNNNNNNNNNNNNNNNNNNNNNNNNNNNNNNCAGTTAATAAACTGACAATGCGCGCGGTACCCCAACAGAAGCCACGCAGGAATCGGAAGAATAAGAAGCAAAAGCAAAAGCGACAGGCGCCACAAAACAACACAAATCAAAAGAAGCAGCCGCCTAAAAAGAAACCAGCTCAAAAGAAAAAGAAGCCGGGCCGCAGAGAGAGGATGTGCATGAAAATCGAAAATGATTGTATTTTTGAAGTCAAGTATGAAGGTAAGGTAACAGGTTACGCGTGCTTGGTGGGGGACAAAGTAATGAAACCAGCNNNNNNNNNNNNNNNNNNNNNNNNNNNNNNNNNNNNNNNNNNNNNNNNNNNNNNNNNNNNNNNNNNNNNNNNNNNNNNNNNNNNNNNNNNNNNNNNNNNNNNNNNNNNNNNNNNNNNNNNNNNNNNNNNNNNNNNNNNNNNNNNNNNNNNNNNNNNNNNNNNNNNNNNNNNNNNNNNNNNNNNNNNNNNNNNNNNNNNNNNNNNNNNNNNNNNNNNNNNNNNNNNNNNNNNNNNNNNNNNNNNNNNNNNNNNACGCGTGGTGGCCATAGTCTTAGGAGGAGCTAATGAAGGAGCCCGTACAGCCCTCTCGGTGGTGACCTGGAATAAAGACATTGTCACTAAAATCACCCCCGAGGGGGCCGAAGAGTGGAGTCTTGCCATCCCAGTCATGTGCCTGCTGGCAAATACCACGTTCCCCTGCTCCCAGCCCCCTTGCACTCCCTGCTGCTATGAAAGGGAACCAGAGGAAACCCTACGCATGCTTGAGGACAACGTCATGAGACCTGGGTACTATCAGCTGCTACAAGCATNNNNNNNNNNNNNNNNNNNNNNNNNNNNNNNNNNNNNNNNNNNNNNNNNNNNNNNNNNNNNNNNNNNNNNNNNNNNNNNNNNNNNNNNNNNNNNNNNNNNNNNNNNNNNNNNNNNNNNNNNNNNNNNNNNNNNNNNNNNNNNNNNNNNNNNNNNNNNNNNNNNNNNNNNNNNNNNNNNNNNNNNNNNNNNNNNNNNNNTAAAGACGGATGATAGCCACGATTGGACCAAGCTGCGTTACATGGACAACCACACGCCAGCGGACGCAGAGAGGGCGGGGCTATTTGTAAGAACATCAGCACCGTGCACGATTACTGGAACAATGGGACACTTCATCCTGACCCGATGTCCGAAAGGGGAAACTCTGACGGTGGGATTCACTGACAGTAGGAAGATCAGTCACTCATGTACGCACCCATTTCACCACGACCCTCCTGTGATAGGCCGGGAGAAATTCCATTCCCGACCGCAGCACGGTAAAGAGCTGCCTTGCAGCACGTACGTGCAGAGCACCGCCGCAACTACCGAGGAGATAGAGGTACACATGCCCCCAGACACCCCTGATCGCACACTGATGTCACAACAGTCCGGCAACGTAAAGATCACAGTTAATGGCCAGACGGTGCGGTACAAGTGTAATTGCGGTGGCTCAAATGAAGGACTAATAACTACAGACAAAGTGATTAATAACTGCAAAGTTGATCAATGTCATGCCGCGGTCACCAATCACAAAAAGTGGCAGTACAACTCCCCTCTGGTCCCGCGTAATGCTGAACTTGGGGACCGAAAAGGAAAAATCCACATCCCGTTTCCGCTGGCAAATGTAACATGCAGGGTGCCTAAAGCAAGGAACCCCACCGTGACGTACGGGAAAAACCAAGTCATCATGCTACTGTATCCCGACCACCCAACACTCCTGTCCTACCGGAACATGGGAGAAGAACCAAACTACCAAGAAGAGTGGGTGACGCATAAGAAGGAAGTCGTGCTAACCGTGCCGACTGAAGGGCTCGNNNNNNNNNNNNNNNNNNNNNNNNNNNNNNNNNNNNNNNNNNNNNNNNNNNNNNNNNNNNNNNNNNNNNNNNNNNNNNNNNNNNNNNNNNNNNNNNNNNNNNNNNNNNNNNNNNNNNNNNNNNNNNNNNNNNNNNNNNNNNNNNNNNNNNNNNNNNNNNNNNNNNNNNNNNTGGCAGTGGGGATGTGCATGTGTGCACGACGCAGATGCATCACACCGTACGAACTGACACCAGGAGCTACCGTCCCTTTCCTGCTTAGCCTAATATGCTGCATCAGAACAGCTAAAGCGGCCACATACCAAGAGGCTGCGGTATACCTGTGGAATGAACAGCAACCTTTGTTTTGGCTACAAGCCCTTATTCCGCTGGCAGCCCTGATTGTCCTATGCAACTGTCTGAGACTCTTACCATGCTGCTGTAAAACGTTGGCTTTTTTAGCCGTAATGAGCGTCGGTGCCCACACTGTGAGCGCGTANNNNNNNNNNNNNNNNNNNNNNNNNNNNNNNNNNNNNNNNNNNNNNNNNNNNNNNNNNNNNNNNNNNNNNNNNNNNNNNNNNNNNNNNNNNNNNNNNNNNNNNNNNNNNNNNNNNNNNNNNNNNNNNNNNNNNNNNNNNNNNNNNNNNNNNNNNNNNNNNNNNNNNNNNNNNNNNNNNNNNNNNNNNNNNNNNNNNNNNNNNNNNNNCAAAAACCTACCTGACTACAGCTGTAAGGTCTTCACCGGCGTCTACCCATTTATGTGGGGCGGAGCCTNNNNNNNNNNNNNNNNNNNNNNNNNNNNNNNNNNNNNNNNNNNNNNNNNNNNNNNNNNNNNNNNNNNNNNNNNNNNNNNNNNNNNNNNNNNNNNNNNNNNNNNNNNNNNNNNNNNNNNNNNNNNNNNNNNNNNNNNNNNNNNNNNNNNNNNNNNNNNNNNNNNNNNNNNNNNNNNNNNNNNNNNNNNNNNNNNNNNNGCCAAATTCATTGTGGGGCCAATGTCTTCAGCCTGGACACCTTTCGACAACAANNNNNNNNNNNNNNNNNNNNNNNNNNNNNNNNNNNNNNNNNNNNNNNNNNNNNNNNNNNNNNNNNNNNNNNNNNNNNNNNNNNNNNNNNNNNNNNNNNNNNNNNNNNNNNNNNNNNNNNNNNNNNNNNNNNNNNNNNNNNNNNNNNNNNNNNNNNNNNNNNNNNNNNNNNNNNNNNNNNNNNNNNNNNNNNNNNNNNNNNNNNNNNNNNNNNNNNNNNNGTCGCTGCAGCACACAGCACCATTTGGCTGCCAAATAGCAACAAACCCGGTAAGAGCGATGAATTGCGCCGTAGGGAACATGCCCATCTCCATCGACATACCGGATGCGGCCTTCATTAGGGTCGTCGACGCGCCCTCTTTAACGGACATGTCGTGCGAGGTACCAACCTGCACCCATTCCTCAGATTTCGGGGGCGTCGCCATTATTAAATATGCAGCCAGCAAGAAAGGCAAGTGTGCGGTGCATTCGATG---------------------------------------------------------------------------------------------------------------------------------------------------------------------------------------------------------------------------------------------------------------------------------------------------------------------------------
		</sequence>
		<sequence>
			<taxon idref="MK244645|Brazil|RJ|Niteroi|2018-03-28"/>
			--------------------------------------------------------------------------------------------------------------TGCNAANGCTNGANCGTTCTCGCATCTNGCTATNAAACTNANNNAGNNNGAANNTGANNNCGACTCAACCATCCTGGACANCNGCAGTGCACCAGCAANNAGGATGATGTCGGACAGGNAGTACCACTGCGTCTGCCCGATGCGCAGCGCAGAAGATCCCGAGAGACTCGCCAATTATGCGAGAAAGCTAGCATCTGCTGCAGGAAAAGTCCTGGACAGAAACATCTCTGGAAAGATCGGGGACTTACAAGCAGTAATGGCCGTGCCAGACACGGAGACGCCAACATTCTGCTTGCACACAGATGTCTCATGTAGACAGAGAGCAGACGTCGCGATATACCAAGACGTCTATGCTGTACACGCACCCACGTCGCTATACCACCAGGCGATTAAAGGGGTCCGAGTGGCGTACTGGGTAGGGTTCGACACAACCCCGTTCATGTACAATGCCATGGCGGGTGCCTACCCCTCATATTCGACAAACTGGGCAGACGAGCAGGTACTGAAGGCTAAGAACATAGGATTATGTTCAACAGACCTGACGGAAGGTAGACGAGGTAAATTGTCTATTATGAGAGGGAAGAAGCTAAAACCGTGTGACCGTGTGCTGTTCTCAGTAGGGTCAACGCTCTACCCGGAAAGCCGCAAGCTACTTAAGAGCTGGCACTTACCATCGGTGTTCCATCTAAAGGGCAAACTCAGCTTCACATGCCGCTGTGATACAGTGGTTTCGTGCGAGGGCTACGTCGTTAAGAGAATAACGATGAGCCCAGGCCTTTATGGAAAAACCACAGGGTATGCGGTAACCCACCACGCAGACGGATTCTTGATGTGCAAGACTACCGACACGGTTGACGGCGAAAGAGTGTCATTCTCGGTGTGCACATACGTGCCGGCGACCATTTGTGATCAAATGACCGGCATCCTTGCTACAGAAGTCACGCCGGAGGATGCACAGAAGCTGTTGGTGGGGCTGAACCAGAGAATAGTGGTTAACGGCAGAACGCAACGGAATACGAACACCATGAAAAACTATCTGCTTCCCGTGGTCGCCCAAGCCTTCAGTAAGTGGGCAAAGGAGTGCCGGAAAGACATGGAAGATGAAAAACTCCTGGGGGTCAGAGAAAGAACACTGACCTGCTGCTGTCTATGGGCATTCAAGAAGCAGAAAACACACACGGTCTACAAGAGGCCTGATACCCAGTCAATTCAGAAGGTTCANNNNNNNNNNNNNNNNNNNNNNNNNNNNNNNNNNNNNNNNNNNNNNNNNNNNNNNNNNNNNNNNNNNNNNNNNNNNNNNNNNNNNNNNNNNNNNNNNNNNNNNNNNNNNNNNNNNNNNNNNNNNNNNNNNNNNNNNNNNNNNNNNNNNNNNNNNNNNNNNNNNNNNNNNNNNNNNNNNNNNNNNNNNNNNNNNNNNNNNNNNNNNNNNNNNNNNNNNNNNNNNNNNNNTCAGGTCGAAATCGACGTGGAACAGCTTGAGGACAGAGCGGGTGCAGGAATAATAGAGACTCCTAGAGGAGCTATCAAAGTTACTGCCCAACCAACAGACCACGTCGTGGGAGAGTACCTGGTACTTTCCCCGCAGACCGTACTACGGAGCCAGAAGCTCAGCCTAATTCACGCTTTGGCGGAGCAAGTGAAGACGTGCACGCACAGCGGACGAGCAGGGAGGTACGCGGTCGAAGCGTACGACGGCCGAGTCCTAGTGCCCTCAGGCTATGCAATCTCGCCTGAAGACTTCCAGAGTCTAAGCGAAAGCGCAACGATGGTGTATAACGAAAGAGAGTTCGTAAACAGAAAGCTACACCACATTGCGATGCACGGACCAGCCCTGAACACCGACGAAGAGTCGTATGAGCTGGTGAGGGCAGAGAGGACAGAACACGAGTACGTCTACGATGTGGACCAGAGAAGATGCTGTAAGAAGGAAGAAGCTGCAGGACTGGTACTGGTGGGCGACTTGACTAATCCGCCCTACCACGAATTCGCATATGAAGGGCTAAAAATCCGCCCTGCCTGCCCATACAAAATTGCAGTCATAGGAGTCTTCGGAGTACCAGGATCCGGCAAGTCAGCTATTATCAAGAACCTAGTTACCAGGCAAGACCTGGTGACTAGCGGAAAGAAAGAAAACTGCCAAGAAATCACCACCGACGTGATGAGACAGAGAGGTCTAGAGATATCTGCACGTACGGTTGACTCGCTGCTCTTGAATGGATGCAACAGGCCAGTCGACGTGTTGTACGTAGACGAGGCGTTTGCGTGCCACTCTGGAANNNNNNNNNNNNNNNNNNNNNNNNNNNNNNNNNNNNNNNNNNNNNNNNNNNNNNNNNNNNNNNNNNNNNNNNNNNNNNNNNNNNNNNNNNNNNNNNNNNNNNNNNNNNNNNNNNNNNNNNNNNNNNNNNNNNNNNNNNNNNNNNNNNNNNNNNNNNNNNNNNNNNNNNNNNNNNNNNNNNNNNNNNNNNNNNNNNNNNNNNNNNNNNNNNNNNNNNNNNNNNAGTACAACAAGCCGATTGTAGTGGACACTACAGGCTCAACAAAACCTGACGCTGGAGATCTCGTGTTAACGTGCTTCAGAGGGTGGGTTAAACAACTGCAAATTGACTATCGTGGATACGAGGTCATGACAGCAGCCGCATCCCAAGGGTTAACCAGAAAAGGAGTTTATGCAGTTAGGCAAAAAGTTAATGAAAACCCGCTCTATGCATCAACGTCAGAGCACGTCAACGNNNNNNNNNNNNNNNNNNNNNNNNNNNNNNNNNNNNNNNNNNNNNNNNNNNNNNNNNNNNNNNNNNNNNNNNNNNNNNNNNNNNNNNNNNNNNNNNNNNNNNNNNNNNNNNNNNNNNNNNNNNNNNNNNNNNNNNNNNNNNNNNNNNNNNNNNNNNNNNNNNNNNNNNNNNNNNNNNNNNNNNNNNNNNNNNNNNNNNNNNNNNNNNNNNNNNNNNNNNNNNNNNNNNNNNNNNNGGGGATAAAACTAAATGATAGGCAGTGGTCCCAGATAATTCAAGCCTTCAAAGAAGATAAAGCATACTCACCTGAAGTAGCCCTGAATGAAATATGCACGCGCATGTATGGGGTGGATTTAGACAGTGGGCTATTTTCTAAACCATTGGTGTCTGTGTATTACTCGGATAACCACTGGGATAATAGGCCTGGAGGGAAGATGTTCGGATTCAACCCCGAGGCAGCATCCATTCTAGAAAGAAAGTATCCATTCACAAAAGGGAAGTGGAACATCAACAAGCAGATCTGTGTGACCACCAGGAGGATAGAAGACTTTAACCCTACCACCAATATTATACCGGCCAATAGGAGACTACCACACTCATTAGTGGCCGAACACCGCCCAGTAAAAGGGGAAAGAATGGAATGGCTGGTTAATAAGATAAACGGCCACCACGTGCTCCTGGTCAGTGGCTATAATCTTGTACTGCCTACTAAGAGAGTCACTTGGGTAGCGCCACTAGGTGTCCGCGGAGCGGACTACACATACAACCTAGAGTTGGGTCTGCCAGCAACGCTTGGCAGGTATGACCTAGTGGTCATAAACATCCACACACCTTTTCGCATACACCATTACCAACAGTGCGTAGACCACGCAATGAAACTGCAAATGCTCGGGGGTGACTCATTGAGACTGCTCAAACCGGGTGGCTCTCTATTGATCAGAGCATATGGTTACGCAGATAGAACCAGTGAACGAGTCATCTGCGTGTTGGGACGCAAGTTCAGATCGTCTAGAGCGTTGAAACCACCATGTGTCACCAGCAACACTGAGATGTTTTTTCTATTCAGCAACTTTGACAATGGCAGAAGGAATTTCACAACTCATGTCATGAATAATCAACTGAATGCAGCCTTTGTAGGACAGGCCACCCGAGCAGGATGTGCACCGTCGTACCGGGTAAAACGCATGGACATCGCGAAGAACGATGAAGNNNNNNNNNNNNNNNNNNNNNNNNNNNNNNNNNNNNNNNNNNNNNNNNNNNNNNNNNNNNNNNACAAAAAATGGCCGGAGTCCTTTAAGAATAGTGCAACACCAGTGGGAACCGCAAAAACAGTCATGTGCGGTACGTATCCAGTAATCCATGCCGTTGGACCGAATTTCTCTAATTATTTGGAATCTGAAGGGGACCGGGAATTGGCAGCTGCCTATCGAGAAGTCGCAAAGGAAGTAACTAGACTGGGAGTAAATAGTGTAGCTATACCTCTCCTCTCCACAGGTGTATACTCAGGAGGGAAAGATAGGCTGACCCAGTCACTGAACCACCTCTTNACAGCCATGGACTCGACGGATGCAGACGTGGTCATCTACTGTCGCGACAAAGAATGGGAGAAGAAAATATCCGAGGCCATACAGATGCGGACTCAAGTGGAGTTGCTGGATGAGCACATCTCCATAGACTGCGATATTGTTCGCGTGCACCCTGACAGCAGCTTGGCAGGCAGAAAAGGATACAGCACCACGGAAGGCGCACTGTACTCATATCTAGAAGGGACNCGTTTTCACCAGACGGCAGTGGACATGGCAGAGATATATACTATGTGGCCAAAGCAAACAGAGGCCAACGAGCAAGTCTGCCTATATGCCCTGGGGGAAAGTATTGAATCGATCAGGCAGAAATGCCCGGTGGATGATGCAGATGCATCGTCTCCTCCAAAAACTGTCCCGTGCCTTTGCCGTTACGCCATGACTCCGGAACGCGTCACCAGACTTCGCATGAACCACGTCACAAGTATAATTGTGTGTTCCTCGTTTCCCCTTCCAAAGTACAAAATAGAANNNGNNNNNAANNTNNAATNNTCNNNNNNNNNNNNNNNNNANNNCAANNNGCCATNNNNNNNNANTNNNNNNNNNNNNNNNTCNTNNNNNNAGGCTGNNCNNNNNGNGANNNNNANNNNNNNNCNGACNNNNNNNNNNNNNNNNNNNNNNNNNNNNNNNNNNNNNNNNNNNNNNNNNNNNNNNNNNNNNNNNNNNNNNNNNNNNNNNNNNNNNNNNNNNNNNNNNNNNNNNNNNNNNNNNNNNNNNNNNNNNNNNNNNNNNNNNNNNNNNNNNNNNNNNNNNNNNNNNNNNNNNNNNNNNNNNNNNNNNNNNNNNNNNNNNNNNNNNNNNNNNNNNNNNNNNNNNNNNNNNNNNNNNNNNNNNNNNNNNNNNNNNNNNNNNNNNNNNNNNNNNNNNNNNNNNNNNNNNNNNNNNNNNNNNNNNNNNNNNNNNNNNNNNNNNNNNNNNNNNNNNNNNNNNCAGGNNCCGCCNAGTACCGCCACGGAACTGNATCATCCGCCGATNTCCNNNNGANCACNNAG---NNNNNNNNNNNNNNNNNNNNNNNNNNNNNNNNNNNNNNNNNNNNNNNNNNNNNNNNNNNNNNNNNNNNNNNNNNNNNNNNNNNNNNNNNNNNNNNNNNNNNNNNNNNNNNNNNNNNNNNNNNNNNNNNNNNNNNNNNNNNNNNNNNNNNNNNNNNNAGACAGGGCAGGTGGGTATATATTCTCGTCGGACACCGGTCCAGGTCATTTACAACAGAAGTCAGTACGCCAGTCAGTGCTGCCGGTGAACACCCTGGAGGAAGTCCACGAGGAGAAGTGTTACCCACCTAAGTTGGATGAAGTAAAGGAGCAACTATTACTTAAGAAACTCCAGGAGAGTGCATCCATGGCCAACAGAAGCAGGTACCAGTCGCGCAAAGTAGAAAACATGAAAGCAACAATCATCCAGAGACTAAAGAGAGGCTGTAGACTATACTTAATGTCAGAGACCTCAAAAGTCCCTACTTACCGGACCACATATCCGGCGCCTGTGTACTCGCCTCCGGTCAACGTCCGACTGTCCAACCCCGAGTCCGCAGTGGCAGCATGCAATGAGTTCCTAGCTAGAAACTATCCAACTGTCTCATCATACCAAATTACCGACGAGTATGATGCATATTTAGACATGGTGGACGGGTCGGAGTGTTGCCTGGATCGAGCGACATTCAATCCGTCAAAACTTAGGAGCTACCCGAAACAGCACGCTTACCATGCGCCCTCCATCAGAAGCGCTGTACCGTCCCCATTCCAGAACACACTACAGAATGTACTGGCAGCAGCCACGAAAAGAAACTGCAACGTCACACAGATGAGGGAATTACCCACTTTGGACTCAGCAGTATTCAACGTGGAGTGTTTTAAAAAATTCGCATGCAACCAAGAATACTGGGAAGAATTTGCTGCCAGCCCTATTAGGATAACAACTGAGAATTTAACAACCTATGTTACTAAACTAAAAGGGCCAAAAGCAGCAGCGCTATTTGCAAAAACCCACAATCTGCTGCCACTGCAGGAAGTACCAATGGATAGGTTCACAGTAGATATGAAAAGGGACGTGAAGGTGACTCCTGGTACAAAGCACACAGAGGAAAGACCTAAGGTGCAGGTTATACAGGCGGCTGAACCCTTGGCGACAGCATACCTATGTGGGATTCACAGAGAGCTGGTTAGGAGGCTGAACGCCGTCCTCCTACCCAATGTACATACACTATTTGATATGTCTGCCGAGGATTTCGATGCCATCATAGCCGCACACTTTAAGCCAGGAGACACTGTTTTAGAAACGGACATAGCCTCCTTTGACAAGAGCCAAGATGATTCACTTGCGCTTACTGCCTTGATGTTGTTAGAAGATTTAGGGGTGGATCACTCCCTGTTGGACTTGATAGAGGCCGCTTTTGGAGAGATTTCCAGCTGTCATCTACCGACAGGTACGCGCTTCAAGTTCGGCGCCATGATGAAATCTGGTATGTTCCTAACTCTGTTCGTCAACACATTGCTAAACATCACCATCGCTAGCCGCGTGCTGGAAGATCGTCTGACAAAATCCGCGTGCGCGGCCTTCATCGGCGACGACAACATAATACATGGAGTCGTCTCCGATGAATTGATGGCAGACAGATGCGCCACTTGGATGAACATGGAAGTGAAGATCATAGATGCAGTTGTATCCTTGAAAGCCCCTTACTTTTGTGGAGGGTTTATACTGCACGATACTGTGACGGGAACAGCCTGCAGAGTGGCAGACCCGCTAAAAAGGCTATTCAAACTGGGCAAACCGCTAGCGGCAGGTGACGAACAAGATGAAGATAGAAGACGAGCGCTGGCTGACGAAGTGATCAGATGGCAACGAACAGGGCTAATTGATGAGTTGGAGAAAGCGGTATACTCTAGGTATGAAGTGCAGGGTATATCAGTTGTGGTAATGTCCATGGCCACCTTTGCAAGCTCCAGATCTAACTTCGAGAAGCTCAGAGGACCCNNNNNNNNNNNNNNNNNNNNNNNNNNNNNNNNNNNNNNNNNNNNNNNNNNNNNNNNNNNNNNNNNNNNNNNNNNNNNNNNNNNNNNNNNNNNNNNNNNNNNNNNNNNNNNNNNNNNNNNNNNNNNNNNNNNNNNNNNNNNNNNNNNNNNNNNNNNNNNNNNNNNNNNNNCAGTTAATAAACTGACAATGCGCGCGGTACCCCAACAGAAGCCACGCAGGAATCGGAAGAATAAGAAGCAAAAGCAAAAGCGACAGGCGCCACAAAACAACACAAATCAAAAGAAGCAGCCGCCTAAAAAGAAACCAGCTCAAAAGAAAAAGAAGCCGGGCCGCAGAGAGAGGATGTGCATGAAAATCGAAAATGATTGTATTTTTGAAGTCAAGTATGAAGGTAAGGTAACAGGTTACGCGTGCTTGGTGGGGGACAAAGTAATGAAACCAGCNNNNNNNNNNNNNNNNNNNNNNNNNNNNNNNNNNNNNNNNNNNNNNNNNNNNNNNNNNNNNNNNNNNNNNNNNNNNNNNNNNNNNNNNNNNNNNNNNNNNNNNNNNNNNNNNNNNNNNNNNNNNNNNNNNNNNNNNNNNNNNNNNNNNNNNNNNNNNNNNNNNNNNNNNNNNNNNNNNNNNNNNNNNNNNNNNNNNNNNNNNNNNNNNNNNNNNNNNNNNNNNNNNNNNNNNNNNNNNNNNNNNNNNNNNNNACGCGTGGTGGCCATAGTCTTAGGAGGAGCTAATGAAGGAGCCCGTACAGCCCTCTCGGTGGTGACCTGGAATAAAGACATTGTCACTAAAATCACCCCCGAGGGGGCCGAAGAGTGGAGTCTTGCCATCCCAGTCATGTGCCTGCTGGCAAATACCACGTTCCCCTGCTCCCAGCCCCCTTGCACTCCCTGCTGCTATGAAAGGGAACCAGAGGAAACCCTACGCATGCTTGAGGACAACGTCATGAGACCTGGGTACTATCAGCTGCTACAAGCATNNNNNNNNNNNNNNNNNNNNNNNNNNNNNNNNNNNNNNNNNNNNNNNNNNNNNNNNNNNNNNNNNNNNNNNNNNNNNNNNNNNNNNNNNNNNNNNNNNNNNNNNNNNNNNNNNNNNNNNNNNNNNNNNNNNNNNNNNNNNNNNNNNNNNNNNNNNNNNNNNNNNNNNNNNNNNNNNNNNNNNNNNNNNNNNNNNNNNNTAAAGACGGATGATAGCCACGATTGGACCAAGCTGCGTTACATGGACAACCACACGCCAGCGGACGCAGAGAGGGCGGGGCTATTTGTAAGAACATCAGCACCGTGCACGATTACTGGAACAATGGGACACTTCATCCTGACCCGATGTCCGAAAGGGGAAACTCTGACGGTGGGATTCACTGACAGTAGGAAGATCAGTCACTCATGTACGCACCCATTTCACCACGACCCTCCTGTGATAGGCCGGGAGAAATTCCATTCCCGACCGCAGCACGGTAAAGAGCTGCCTTGCAGCACGTACGTGCAGAGCACCGCCGCAACTACCGAGGAGATAGAGGTACACATGCCCCCAGACACCCCTGATCGCACACTGATGTCACAACAGTCCGGCAACGTAAAGATCACAGTTAATGGCCAGACGGTGCGGTACAAGTGTAATTGCGGTGGCTCAAATGAAGGACTAATAACTACAGACAAAGTGATTAATAACTGCAAAGTTGATCAATGTCATGCCGCGGTCACCAATCACAAAAAGTGGCAGTACAACTCCCCTCTGGTCCCGCGTAATGCTGAACTTGGGGACCGAAAAGGAAAAATCCACATCCCGTTTCCGCTGGCAAATGTAACATGCAGGGTGCCTAAAGCAAGGAACCCCACCGTGACGTACGGGAAAAACCAAGTCATCATGCTACTGTATCCCGACCACCCAACACTCCTGTCCTACCGGAACATGGGAGAAGAACCAAACTACCAAGAAGAGTGGGTGACGCATAAGAAGGAAGTCGTGCTAACCGTGCCGACTGAAGGGCTCGNNNNNNNNNNNNNNNNNNNNNNNNNNNNNNNNNNNNNNNNNNNNNNNNNNNNNNNNNNNNNNNNNNNNNNNNNNNNNNNNNNNNNNNNNNNNNNNNNNNNNNNNNNNNNNNNNNNNNNNNNNNNNNNNNNNNNNNNNNNNNNNNNNNNNNNNNNNNNNNNNNNNNNNNNNNTGGCAGTGGGGATGTGCATGTGTGCACGACGCAGATGCATCACACCGTACGAACTGACACCAGGAGCTACCGTCCCTTTCCTGCTTAGCCTAATATGCTGCATCAGAACAGCTAAAGCGGCCACATACCAAGAGGCTGCGGTATACCTGTGGAATGAACAGCAACCTTTGTTTTGGCTACAAGCCCTTATTCCGCTGGCAGCCCTGATTGTCCTATGCAACTGTCTGAGACTCTTACCATGCTGCTGTAAAACGTTGGCTTTTTTAGCCGTAATGAGCGTCGGTGCCCACACTGTGAGCGCGTACGAACACGTAACAGTGATCCCGAACACGGTGGNAGTACNGTATANGACTCTAGTCAATAGACCGNGCTACAGTCCCATGGTATTGGAGATGGAACTACTGTCAGTCACTTTGGAGCCAACGCTATCGCTTGATTACATCACGTGCGAGTACAAAACCGTTATCCCGTCTCCGTACGTGAAATGCTGCGGTACAGCAGAGTGCAAGGACAAAAACCTACCTGACTACAGCTGTAAGGTCTTCACCGGCGTCTACCCATTTATGTGGGGCGGAGCCTNNNNNNNNNNNNNNNNNNNNNNNNNNNNNNNNNNNNNNNNNNNNNNNNNNNNNNNNNNNNNNNNNNNNNNNNNNNNNNNNNNNNNNNNNNNNNNNNNNNNNNNNNNNNNNNNNNNNNNNNNNNNNNNNNNNNNNNNNNNNNNNNNNNNNNNNNNNNNNNNNNNNNNNNNNNNNNNNNNNNNNNNNNNNNNNNNNNNNGCCAAATTCATTGTGGGGCCAATGTCTTCAGCCTGGACACCTTTCGACAACAANNNNNNNNNNNNNNNNNNNNNNNNNNNNNNNNNNNNNNNNNNNNNNNNNNNNNNNNNNNNNNNNNNNNNNNNNNNNNNNNNNNNNNNNNNNNNNNNNNNNNNNNNNNNNNNNNNNNNNNNNNNNNNNNNNNNNNNNNNNNNNNNNNNNNNNNNNNNNNNNNNNNNNNNNNNNNNNNNNNNNNNNNNNNNNNNNNNNNNNNNNNNNNNNNNNNNNNNNNNGTCGNTGCAGCACACAGCACCATTTGGCTGCCAAATAGCAACAAACCCGGTAAGAGCGATGAATTGCGCCGTAGGGAACATGCCCATCTCCATCGACATACCGGATGCGGCCTTCATTAGGGTCGTCGACGCGCCCTCTTTAACGGACATGTCGTGCGAGGTACCAACCTGCACCCATTCCTCAGATTTCGGGGGCGTCGCCATTATTAAATATGCAGCCAGCAAGAAAGGCAAGTGTGCGGTGCATTCGATG---------------------------------------------------------------------------------------------------------------------------------------------------------------------------------------------------------------------------------------------------------------------------------------------------------------------------------
		</sequence>
		<sequence>
			<taxon idref="MK244644|Brazil|RJ|Niteroi|2018-03-26"/>
			-----------------------------------------------------------------------------------------------------------------------------------------------------------------------------------------------------------------------------------------------CGTCTGCCCGATGCGCAGCGCAGAAGATCCCGAGAGACTCGCCAATTATGCGAGAAAGCTAGCATCTGCTGCAGGAAAAGTCCTGGACAGAAACATCTCTGGAAAGATCGGGGACTTACAAGCAGTAATGGCCGTGCCAGACACGGAGACGCCAACATTCTGCTTGCACACAGATGTCTCATGTAGACAGAGAGCAGACGTCGCGATATACCAAGACGTCTATGCTGTACACGCACCCACGTCGCTATACCACCAGGCGATTAAAGGGGTCCGAGTGGCGTACTGGGTAGGGTTCGACACAACCCCGTTCATGTACAATGCCATGGCGGGTGCCTACCCCTCATATTCGACAAACTGGGCAGACGAGCAGGTACTGAAGGCTAAGAACATAGGATTATGTTCAACAGACCTGACGGAAGGTAGACGAGGTAAATTGTCTATTATGAGAGGGAAGAAGCTAAAACCGTGTGACCGTGTGCTGTTCTCAGTAGGGTCAACGCTCTACCCGGAAAGCCGCAAGCTACTTAAGAGCTGGCACTTACCATCGGTGTTCCATCTAAAGGGCAAACTCAGCTTCACATGCCGCTGTGATACAGTGGTTTCGTGCGAGGGCTACGTCGTTAAGAGAATAACGATGAGCCCAGGCCTTTATGGAAAAACCACAGGGTATGCGGTAACCCACCACGCAGACGGATTCTTGATGTGCAAGACTACCGACACGGTTGACGGCGAAAGAGTGTCATTCTCGGTGTGCACATACGTGCCGGCGACCATTTGTGATCAAATGACCGGCATCCTTGCTACAGAAGTCACGCCGGAGGATGCACAGAAGCTGTTGGTGGGGCTGAACCAGAGAATAGTGGTTAACGGCAGAACGCAACGGAATACGAACACCATGAAAAACTATCTGCTTCCCGTGGTCGCCCAAGCCTTCAGTAAGTGGGCAAAGGAGTGCCGGAAAGACATGGAAGATGAAAAACTCCTGGGGGTCAGAGAAAGAACACTGACCTGCTGCTGTCTATGGGCATTCAAGAAGCAGAAAACACACACGGTCTACAAGAGGCCTGATACCCAGTCAATTCAGAAGGTTCANNNNNNNNNNNNNNNNNNNNNNNNNNNNNNNNNNNNNNNNNNNNNNNNNNNNNNNNNNNNNNNNNNNNNNNNNNNNNNNNNNNNNNNNNNNNNNNNNNNNNNNNNNNNNNNNNNNNNNNNNNNNNNNNNNNNNNNNNNNNNNNNNNNNNNNNNNNNNNNNNNNNNNNNNNNNNNNNNNNNNNNNNNNNNNNNNNNNNNNNNNNNNNNNNNNNNNNNNNNNNNNNNNNNTCAGGTCGAAATCGACGTGGAACAGCTTGAGGACAGAGCGGGTGCAGGAATAATAGAGACTCCTAGAGGAGCTATCAAAGTTACTGCCCAACCAACAGACCACGTCGTGGGAGAGTACCTGGTACTTTCCCCGCAGACCGTACTACGGAGCCAGAAGCTCAGCCTAATTCACGCTTTGGCGGAGCAAGTGAAGACGTGCACGCACAGCGGACGAGCAGGGAGGTACGCGGTCGAAGCGTACGACGGCCGAGTCCTAGTGCCCTCAGGCTATGNNNNNNNNNNNNNNNNNNNNNNNNNNNNNNNNNNNNNNNNNNNNNNGGTNNNTAACGAAAGAGAGNTCNTNAACAGAAANCTACACCACATTNCGANGCACGGACCAGNCCTGAACACCGACNAAGANTNNNATGAGCTNGTGAGGGCAGAGAGGACAGAACACGAGTACGTCTACGATGTGGACCAGAGAAGATGCTGTAAGAAGGAAGAAGCTGCAGGACTGGTACTGGTGGGCGACTTGACTAATCCGCCCTACCACGAATTCGCATATGAAGGGCTAAAAATCCGCCCTGCCTGCCCATACAAAATTGCAGTCATAGGAGTCTTCGGAGTACCAGGATCCGGCAAGTCAGCTATTATCAAGAACCTAGTTACCAGGCAAGACCTGGTGACTAGCGGAAAGAAAGAAAACTGCCAAGAAATCACCACCGACGTGATGAGACAGAGAGGTCTAGAGATATCTGCACGTACGGTTGACTCGCTGCTCTTGAATGGATGCAACAGGCCAGTCGACGTGTTGTACGTAGACGAGGCGTTTGCGTNNNNNNNNNNNNNNNNNNNNNNNNNNNNNNNNNNNNNNNNNNNNNNNNNNNNNNNNNNNNNNNNNNNNNNNNNNNNNNNNNNNNNNNNNNNNNNNNNNNNNNNNNNNNNNNNNNNNNNNNNNNNNNNNNNNNNNNNNNNNNNNNNNNNNNNNNNNNNNNNNNNNNNNNNNNNNNNNNNNNNNNNNNNNNNNNNNNNNNNNNNNNNNNNNNNNNNNNNNNNNNNNNNNNNNNNNNAGTACAACAAGCCGATTGTAGTGGACACTACAGGCTCAACAAAACCTGACGCTGGAGATCTCGTGTTAACGTGCTTCAGAGGGTGGGTTAAACAACTGCAAATTGACTATCGTGGATACGAGGTCATGACAGCAGCCGCATCCCAAGGGTTAACCAGAAAAGGAGTTTATGCAGTTAGGCAAAAAGTTAATGAAAACCCGCTCTATGCATCAACGTCAGAGCACGTCAACGNNNNNNNNNNNNNNNNNNNNNNNNNNNNNNNNNNNNNNNNNNNNNNNNNNNNNNNNNNNNNNNNNNNNNNNNNNNNNNNNNNNNNNNNNNNNNNNNNNNNNNNNNNNNNNNNNNNNNNNNNNNNNNNNNNNNNNNNNNNNNNNNNNNNNNNNNNNNNNNNNNNNNNNNNNNNNNNNNNNNNNNNNNNNNNNNNNNNNNNNNNNNNNNNNNNNNNNNNNNNNNNNNNNNNNNNNNNGGGGATAAAACTAAATGATAGGCAGTGGTCCCAGATAATTCAAGCCTTCAAAGAAGATAAAGCATACTCACCTGAAGTAGCCCTGAATGAAATATGCACGCGCATGTATGGGGTGGATTTAGACAGTGGGCTATTTTCTAAACCATTGGTGTCTGTGTATTACTCGGATAACCACTGGGATAATAGGCCTGGAGGGAAGATGTTCGGATTCAACCCCGAGGCAGCATCCATTCTAGAAAGAAAGTATCCATTCACAAAAGGGAAGTGGAACATCAACAAGCAGATCTGTGTGACCACCAGGAGGATAGAAGACTTTAACCCTACCACCAATATTATACCGGCCAATAGGAGACTACCACACTCATTAGTGGCCGAACACCGCCCAGTAAAAGGGGAAAGAATGGAATGGCTGGTTAATAAGATAAACGGCCACCACGTGCTCCTGGTCAGTGGCTATAATCTTGTACTGCCTACTAAGAGAGTCACTTGGGTAGCGCCACTAGGTGTCCGCGGAGCGGACTACACATACAACCTAGAGTTGGGTCTGCCAGCAACGCTTGGCAGGTATGACCTAGTGGTCATAAACATCCACACACCTTTTCGCATACACCATTACCAACAGTGCGTAGACCACGCAATGAAACTGCAAATGCTCGGGGGTGACTCATTGAGACTGCTCAAACCGGGTGGCTCTCTATTGATCAGAGCATATGGTTACGCAGATAGAACCAGTGAACGAGTCATCTGCGTGTTGGGACGCAAGTTCAGATCGTCTAGAGCGTTGAAACCACCATGTGTCACCAGCAACACTGAGATGTTTTTCCTATTCAGCAACTTTGACAATGGCAGAAGGAATTTCACAACTCATGTCATGAATAATCAACTGAATGCAGCCTTTGTAGGACAGGCCACCCGAGCAGGATGTGCACCGTCGTACCGGGTAAAACGCATGGACATCGCGAAGAACGATGAAGNNNNNNNNNNNNNNNNNNNNNNNNNNNNNNNNNNNNNNNNNNNNNNNNNNNNNNNNNNNNNNNACAAAAAATGGCCGGAGTCCTTTAAGAATAGTGCAACACCAGTGGGAACCGCAAAAACAGTCATGTGCGGTACGTATCCAGTAATCCACGCCGTTGGACCGAATTTCTCTAATTATTTGGAATCTGAAGGGGACCGGGAATTGGCAGCTGCCTATCGAGAAGTCGCAAAGGAAGTAACTAGACTGGGAGTAAATAGTGTAGCTATACCTCTCCTCTCCACAGGTGTATACTCAGGAGGGAAAGATAGGCTGACCCAGTCACTGANNCANCNCTTNACAGCCATGGANTNGANNGATNNAGACGTGGTNANCTACTGTCGCGACNNAGAATGGGAGAAGAAAATATCCGAGGCCATACAGATGCGGACTCAAGTGGAGTTGCTGGATGAGCACATCTCCATAGACTGCGATATTGTTCGCGTGCACCCTGACAGCAGCTTGGCAGGCAGAAAAGGATACAGCACCACGGAANNNNNNNNNNNNNNNNNNNNNNNNNNNNNNNNNNNNNNNNNNNNGGCAGTGGACATGGCAGAGATATATACTATGTGGCCAAAGCAAACAGAGGCCAACGAGCAAGTCTGCCTATATGCCCTGGGGGAAAGTATTGAATCGATCAGGCAGAAATGCCCGGTGGATGATGCAGATGCATCGTCTCCTCCAAAAACTGTCCCGTGCCTTTGCCGTTACGCCATGACTCCGGAACGCGTCACCAGACTTCGCATGAACCACGTCACAAGTATAATTGTGTGTTCCTCGTTTCCCCTTCCAAAGTACAAAATAGAAGGAGTGCAAAAAGTCAAATGTTCTAAGGTAATGCTATTTGACCACAACGTGCCATCACGCGTAAGTCCAAGGGAATATAGATCTTCCCCGGAGGCTGCACAGGAAGCGAGCACAACCACGTCACTGACGCATAGCCAATTCGACCTAAGCGTTGACGGCGAGATACTACCCGTCCCGTCAGATCTGGATGCTGACGCCCCAGCCCTAGAACCAGCTCTAGACGACAGGGCGACACACACGTTGCCATCCACAACCGGAAACCTTGCGGCCGTGTCTGACTGGGTAATGAGCACCGTACCTGTCGCGCCGCCCAGAAGAAGGCGAGGGAGAAACCTGACTGTGACATGCGACGAGAGAGAAGGGAACATAACACCCATGGCTAGCGTCCGATTCTTTAGGGCAGAGCTGCGTCCGGTCGTACAAGAAACAGCGGAGACGCGTGACACAGCAATGTCTCTTCAGGCACCGCCGAGTACCGCCACGGAACTGAATCATCCGCCGATCTCCTTCGGAGCACCAAGCGAGACGTTCCCCATTACATTTGGGGACTTCAACGAAGGAGAAATCGAAAGCTTGTCTTCTGAGCTGCTAACTTTCGGAGACTTCCTACCCGGAGAAGTGGATGACTTGACAGATAGCGACTGGTCCACGTGCTCAGACACGGACGACGAGTT---ACTAGACAGGGCAGGTGGGTATATATTCTCGTCGGACACCGGTCCAGGTCATTTACAACAGAAGTCAGTACGCCAGTCAGTGCTGCCGGTGAACACCCTGGAGGAAGTCCACGAGGAGAAGTGTTACCCACCTAAGTTGGATGAAGTAAAGGAGCAACTATTACTTAAGAAACTCCAGGAGAGTGCATCCATGGCCAACAGAAGCAGGTACCAGTCGCGCAAAGTAGAAAACATGAAAGCAACAATCATCCAGAGACTAAAGAGAGGCTGTAGACTATACTTAATGTCAGAGACCTCAAAAGTCCCTACTTACCGGACCACATATCCGGCGCCTGTGTACTCGCCTCCGGTCAACGTCCGACTGTCCAACCCCGAGTCCGCAGTGGCAGCATGCAATGAGTTCCTAGCTAGAAACTATCCAACTGTCTCATCATACCAAATTACCGACGAGTATGATGCATATTTAGACATGGTGGACGGGTCGGAGAGTTGCCTGGATCGAGCGACATTCAATCCGTCAAAACTTAGGAGCTACCCGAAACAGCACGCTTACCATGCGCCCTCCATCAGAAGCGCTGTACCGTCCCCATTCCAGAACACACTACAGAATGTACTGGCAGCAGCCACGAAAAGAAACTGCAACGTCACACAGATGAGGGAATTACCCACTTTGGACTCAGCAGTATTCAACGTGGAGTGTTTTAAAAAATTCGCATGCAACCAAGAATACTGGGAAGAATTTGCTGCCAGCCCTATTAGGATAACAACTGAGAATTTAACAACCTATGTTACTAAACTAAAAGGGCCAAAAGCAGCAGCGCTATTTGCAAAAACCCACAATCTGCTGCCACTGCAGGAAGTACCAATGGATAGGTTCACAGTAGATATGAAAAGGGACGTGAAGGTGACTCCTGGTACAAAGCACACAGAGGAAAGACCTAAGGTGCAGGTTATACAGGCGGCTGAACCCTTGGCGACAGCATACCTATGTGGGATTCACAGAGAGCTGGTTAGGAGGCTGAACGCCGTCCTCCTACCCAATGTACATACACTATTTGATATGTCTGCCGAGGATTTCGATGCCATCATAGCCGCACACTTTAAGCCAGGAGACACTGTTTTAGAAACGGACATAGCCTCCTTTGACAAGAGCCAAGATGATTCACTTGCGCTTACTGCCTTGATGTTGTTAGAAGATTTAGGGGTGGATCACTCCCTGTTGGACTTGATAGAGGCCGCTTTTGGAGAGATTTCCAGCTGTCATCTACCGACAGGTACGCGCTTCAAGTTCGGCGCCATGATGAAATCTGGTATGTTCCTAACTCTGTTCGTCAACACATTGCTAAACATCACCATCGCTAGCCGCGTGCTGGAAGATCGTCTGACAAAATCCGCGTGCGCGGCCTTCATCGGCGACGACAACATAATACATGGAGTCGTCTCCGATGAATTGATGGCAGACAGATGCGCCACTTGGATGAACATGGAAGTGAAGATCATAGATGCAGTTGTATCCTTGAAAGCCCCTTACTTTTGTGGAGGGTTTATACTGCACGATACTGTGACGGGAACAGCCTGCAGAGTGGCAGACCCGCTAAAAAGGCTATTCAAACTGGGCAAACCGCTAGCGGCAGGTGACGAACAAGATGAAGATAGAAGACGAGCGCTGGCTGACGAAGTGATCAGATGGCAACGAACAGGGCTAATTGATGAGTTGGAGAAAGCGGTATACTCTAGGTATGAAGTGCAGGGTATATCAGTTGTGGTAATGTCCATGGCCACCTTTGCAAGCTCCAGATCTAACTTCGAGAAGCTCAGAGGACCCNNNNNNNNNNNNNNNNNNNNNNNNNNNNNNNNNNNNNNNNNNNNNNNNNNNNNNNNNNNNNNNNNNNNNNNNNNNNNNNNNNNNNNNNNNNNNNNNNNNNNNNNNNNNNNNNNNNNNNNNNNNNNNNNNNNNNNNNNNNNNNNNNNNNNNNNNNNNNNNNNNNNNNNNNCAGTTAATAAACTGACAATGCGCGCGGTACCCCAACAGAAGCCACGCAGGAATCGGAAGAATAAGAAGCAAAAGCAAAAGCGACAGGCGCCACAAAACAACACAAATCAAAAGAAGCAGCCGCCTAAAAAGAAACCAGCTCAAAAGAAAAAGAAGCCGGGCCGCAGAGAGAGGATGTGCATGAAAATCGAAAATGATTGTATTTTTGAAGTCAAGTATGAAGGTAAGGTAACAGGTTACGCGTGCTTGGTGGGGGACAAAGTAATGAAACCAGCNNNNNNNNNNNNNNNNNNNNNNNNNNNNNNNNNNNNNNNNNNNNNNNNNNNNNNNNNNNNNNNNNNNNNNNNNNNNNNNNNNNNNNNNNNNNNNNNNNNNNNNNNNNNNNNNNNNNNNNNNNNNNNNNNNNNNNNNNNNNNNNNNNNNNNNNNNNNNNNNNNNNNNNNNNNNNNNNNNNNNNNNNNNNNNNNNNNNNNNNNNNNNNNNNNNNNNNNNNNNNNNNNNNNNNNNNNNNNNNNNNNNNNNNNNNNACGCGTGGTGGCCATAGTCTTAGGAGGAGCCAATGAAGGAGCCCGTACAGCCCTCTCGGTGGTGACCTGGAATAAAGACATTGTCACTAAAATCACCCCCGAGGGGGCCGAAGAGTGGAGTCTTGCCATCCCAGTCATGTGCCTGCTGGCAAATACCACGTTCCCCTGCTCCCAGCCCCCTTGCACTCCCTGCTGCTATGAAAGGGAACCAGAGGAAACCCTACGCATGCTTGAGGACAACGTCATGAGACCTGGGTACTATCAGCTGCTACAAGCATNNNNNNNNNNNNNNNNNNNNNNNNNNNNNNNNNNNNNNNNNNNNNNNNNNNNNNNNNNNNNNNNNNNNNNNNNNNNNNNNNNNNNNNNNNNNNNNNNNNNNNNNNNNNNNNNNNNNNNNNNNNNNNNNNNNNNNNNNNNNNNNNNNNNNNNNNNNNNNNNNNNNNNNNNNNNNNNNNNNNNNNNNNNNNNNNNNNNNNTAAAGACGGATGATAGCCACGATTGGACCAAGCTGCGTTACATGGACAACCACACGCCAGCGGACGCAGAGAGGGCGGGGCTATTTGTAAGAACATCAGCACCGTGCACGATTACTGGAACAATGGGACACTTCATCCTGACCCGATGTCCGAAAGGGGAAACTCTGACGGTGGGATTCACTGACAGTAGGAAGATCAGTCACTCATGTACGCACCCATTTCACCACGACCCTCCTGTGATAGGCCGGGAGAAATTCCATTCCCGACCGCAGCACGGTAAAGAGCTGCCTTGCAGCACGTACGTGCAGAGCACCGCCGCAACTACCGAGGAGATAGAGGTACACATGCCCCCAGACACCCCTGATCGCACACTGATGTCACAACAGTCCGGCAACGTAAAGATCACAGTTAATGGCCAGACGGTGCGGTACAAGTGTAATTGCGGTGGCTCAAATGAAGGACTAATAACTACAGACAAAGTGATTAATAACTGCAAAGTTGATCAATGTCATGCCGCGGTCACCAATCACAAAAAGTGGCAGTACAACTCCCCTCTGGTCCCGCGTAATGCTGAACTTGGGGACCGAAAAGGAAAAATCCACATCCCGTTTCCGCTGGCAAATGTAACATGCAGGGTGCCTAAAGCAAGGAACCCCACCGTGACGTACGGGAAAAACCAAGTCATCATGCTACTGTATCCCGACCACCCAACACTCCTGTCCTACCGGAACATGGGAGAAGAACCAAACTACCAAGAAGAGTGGGTGACGCATAAGAAGGAAGTCGTGCTAACCGTGCCGACTGAAGGGCTCGAGGTCACGTGGGGTAACAACGAGCCGTATAAGTATTGGCCGCAGTTATCTACAAACGGTACAGCCCATGGCCACCCGCATGAGATAATTCTGTATTATTATGAGCTGTACCCTACTATGACTGTAGTAGTTGTGTCAGTGGCCTCGTTCGTACTCCTGTCGATGGTGGGTGTGGCAGTGGGGATGTGCATGTGTGCACGACGCAGATGCATCACACCGTACGAACTGACACCAGGAGCTACCGTCCCTTTCCTGCTTAGCCTAATATGCTGCATCAGAACAGCTAAAGCGGCCACATACCAAGAGGCTGCGGTGTACCTGTGGAATGAACAGCAACCTTTGTTTTGGCTACAAGCCCTTATTCCGCTGGCAGTCCTGATTGTCCTATGCAACTGTCTGAGACTCTTACCATGCTGCTGTAAAACGTTGGCTTTTTTAGCCGTAATGAGCGTCGGTGCCCACACTGTGAGCGCGTANNNNNNNNNNNNNNNNNNNNNNNNNNNNNNNNNNNNNNNNNNNNNNNNNNNNNNNNNNNNNNNNNNNNNNNNNNNNNNNNNNNNNGNNNNNNNANNNCNNNNNNNNNNNTTNNNNNNNANNNNNNNNNNNNNNNNNNTNNNNNNCNANNNNNANNNNNNNNNNNNNNNTCNNNNNNNNNNNNNNNNNNNNNNNNNNNNNNNNNNNNNCAAAAACCTACCTGACTACAGCTGTAAGGTCTTCACCGGCGTCTACCCATTTATGTGGGGCGGAGCCTNNNNNNNNNNNNNNNNNNNNNNNNNNNNNNNNNNNNNNNNNNNNNNNNNNNNNNNNNNNNNNNNNNNNNNNNNNNNNNNNNNNNNNNNNNNNNNNNNNNNNNNNNNNNNNNNNNNNNNNNNNNNNNNNNNNNNNNNNNNNNNNNNNNNNNNNNNNNNNNNNNNNNNNNNNNNNNNNNNNNNNNNNNNNNNNNNNNNNGCCAAATTCATTGTGGGGCCAATGTCTTCAGCCTGGACACCTTTCGACAACAAAATTGTGGTGTACAAAGGTGACGTCTATAACATGGACTACCCGCCCNTTGGCGCAGGAAGACCAGGACAATTTGGCGATATNCAAAGTCGCACACCTGAGAGTAAAGACGTCTATGCTAATACACAACTGGTACTGCAGAGACCGGCTGCGGGTACGGTACANGTGCCANNCTCTNAGGCNNNNNNNNNNNNNNNNNNNNNNNNNNNNNNNNNNNNNNNGTCGCTGCAGCACACAGCACCATTTGGCTGCCAAATAGCAACAAACCCGGTAAGAGCGATGAATTGCGCCGTAGGGAACATGCCCATCTCCATCGACATACCGGATGCGGCCTTCATTAGGGTCGTCGACGCGCCCTCTTTAACGGACATGTCGTGCGAGGTACCAACCTGCACCCATTCCTCAGATTTCGGGGGCGTCGCCATTATTAAATATGCAGCCAGCAAGAAAGGCAAGTGTGCGGTGCATTCGATG---------------------------------------------------------------------------------------------------------------------------------------------------------------------------------------------------------------------------------------------------------------------------------------------------------------------------------
		</sequence>
		<sequence>
			<taxon idref="MK244643|Brazil|RJ|Niteroi|2018-03-28"/>
			------------------------------------------------------------------------------------------------------------------------------------------------------------------------------------------------------------------------------------------------------------------------------------------------------------------------------------------------------------------------------------------------------------------------------------------------------------------------------------------------------------------------------------------------------------ACCCCGTTCATGTACAATGCCATGGCGGGTGCCTACCCCTCATATTCGACAAACTGGGCAGACGAGCAGGTACTGAAGGCTAAGAACATAGGATTATGTTCAACAGACCTGACGGAAGGTAGACGAGGTAAATTGTCTATTATGAGAGGGAAGAAGCTAAAACCGTGTGACCGTGTGCTGTTCTCAGTAGGGTCAACGCTCTACCCGGAAAGCCGCAAGCTACTTAAGAGCTGGCACTTACCATCGGTGTTCCATCTAAAGGGCAAACTCAGCTTCACATGCCGCNNNNNNNNNNNNNNNNNNNNNNNNNNNNNNNNNNNNNNNNNNNNNNNNNNNNNNNNNNNNNNNNNNNNNNNNNNNNNNNNNNNNNNNNNNNNNNNNNNNNNNNNNNNNNNNNNNNNNNNNNNNNNNNNNNNNNNNNNNNNNNNNNNNNNNNNNNNNNNNNNNNNNNNNNNNNNNNNNNNNNNNNNNNNNNNNNNNNNNNNNNNNNNNNNNNNNNNNNNNNNNNNNNNNNNNNNNNNNNNNNNNNNNNNNNNNNNNNNNNNNNNNNNNNNNNNNGTGGTTAACGGCAGAACGCAACGGAATACGAACACCATGAAAAACTATCTGCTTCCCGTGGTCGCCCAAGCCTTCAGTAAGTGGGCAAAGGAGTGCCGGAAAGACATGGAAGATGAAAAACTCCTGGGGGTCAGAGAAAGAACACTGACCTGCTGCTGTCTATGGGCATTCAAGAAGCAGAAAACACACACGGTCTACAAGAGGCCTGATACCCAGTCAATTCAGAAGGTTCANNNNNNNNNNNNNNNNNNNNNNNNNNNNNNNNNNNNNNNNNNNNNNNNNNNNNNNNNNNNNNNNNNNNNNNNNNNNNNNNNNNNNNNNNNNNNNNNNNNNNNNNNNNNNNNNNNNNNNNNNNNNNNNNNNNNNNNNNNNNNNNNNNNNNNNNNNNNNNNNNNNNNNNNNNNNNNNNNNNNNNNNNNNNNNNNNNNNNNNNNNNNNNNNNNNNNNNNNNNNNNNNNNNNTCAGGTCGAAATCGACGTGGAACAGCTTGAGGACAGAGCGGGTGCAGGAATAATAGAGACTCCTAGAGGAGCTATCAAAGTTACTGCCCAACCAACAGACCACGTCGTGGGAGAGTACCTGGTACTTTCCCCGCAGACCGTACTACGGAGCCAGAAGCTCAGCCTAATTCACGCTTTGGCGGAGCAAGTGAAGACGTGCACGCACAGCGGACGAGCAGGGAGGTACGCGGTCGAAGCGTACGACGGCCGAGTCCTAGTGCCCTCAGGCTATGNNNNNNNNNNNNNNNNNNNNNNNNNNNNNNNNNNNNNNNNNNNNNNNNNNNNNNNNNNNNNNNNNNNNNNNNNNNNNNNNNNNNNNNNNNNNNNNNNNNNNNNNNNNNNNNNNNNNNNNNNNNNNNNNNNNNNNNNNNNNNNNNNNNNNNNNNNNNNNNNNNNNNNNNNNNNNNNNNNNNNNNNNNNNNNNNNNNNNNNNNNNNNNNNNNNNNNNNNNNGACTGGTACTGGTGGGCGACTTGACTAATCCGCCCTACCACGAATTCGCATATGAAGGGCTAAAAATCCGCCCTGCCTGCCCATACAAAATTGCAGTCATAGGAGTCTTCGGAGTACCAGGATCCGGCAAGTCAGCTATTATCAAGAACCTAGTTACCAGGCAAGACCTGGTGACTAGCGGAAAGAAAGAAAACTGCCAAGAAATCACCACCGACGTGATGAGACAGAGAGGTCTAGAGATATCTGCACGTACGGTTGACTCGCTGCTCTTGAATGGATGCAACAGGCCAGTCGACGTGTTGTACGTAGACGAGGCGTTTGCGTGCCACTCTGGAANNNNNNNNNNNNNNNNNNNNNNNNNNNNNNNNNNNNNNNNNNNNNNNNNNNNNNNNNNNNNNNNNNNNNNNNNNNNNNNNNNNNNNNNNNNNNNNNNNNNNNNNNNNNNNNNNNNNNNNNNNNNNNNNNNNNNNNNNNNNNNNNNNNNNNNNNNNNNNNNNNNNNNNNNNNNNNNNNNNNNNNNNNNNNNNNNNNNNNNNNNNNNNNNNNNNNNNNNNNNNNAGTACAACAAGCCGATTGTAGTGGACACTACAGGCTCAACAAAACCTGACGCTGGAGATCTCGTGTTAACGTGCTTCAGAGGGTGGGTTAAACAACTGCAAATTGACTATCGTGGATACGAGGTCATGACAGCAGCCGCATCCCAAGGGTTAACCAGAAAAGGAGTTTATGCAGTTAGGCAAAAAGTTAATGAAAACCCGCTCTATGCATCAACGTCAGAGCACGTCAACGNNNNNNNNNNNNNNNNNNNNNNNNNNNNNNNNNNNNNNNNNNNNNNNNNNNNNNNNNNNNNNNNNNNNNNNNNNNNNNNNNNNNNNNNNNNNNNNNNNNNNNNNNNNNNNNNNNNNNNNNNNNNNNNNNNNNNNNNNNNNNNNNNNNNNNNNNNNNNNNNNNNNNNNNNNNNNNNNNNNNNNNNNNNNNNNNNNNNNNNNNNNNNNNNNNNNNNNNNNNNNNNNNNNNNNNNNNNGGGGATAAAACTAAATGATAGGCAGTGGTCCCAGATAATTCAAGCCTTCAAAGAAGATAAAGCATACTCACCTGAAGTAGCCCTGAATGAAATATGCACGCGCATGTATGGGGTGGATTTAGACAGTGGGCTATTTTCTAAACCATTGGTGTCTGTGTATTACTCGGATAACCACTGGGATAATAGGCCTGGAGGGAAGATGTTCGGATTCAACCCCGAGGCAGCATCCATTCTAGAAAGAAAGTATCCATTCACAAAAGGGAAGTGGAACATCAACAAGNNNNNNNNNNNNNNNNNNNNNNNNNNNNNNNNNNNNNNNNNNNNNNNNNNNNNNNNNNNNNNNNNNNNNNNNNNNNNNNNNNNNNNNNNNNNNNNNNNNNNNNNNNNNNNNNNNNNNNNNNNNNNNNNNNNNNNNNNNNNNNNNNNNNNNNNNNNNNNNNNNNNNNNNNNNNNNNNNNNNNNNNNNNNNNNNNNNNNNNNNNNNNNNNNNNNNNNNNNNNNNNNNNNNNNNNNNNNNNNNNNNNNNNNNNNNNNNNNNNNNNNNNNNNNNNNNNNNNNNNNNNNNNNNNNNNNNNNNNNNNNNNNNNNNNNNNNNNNNNNNNNNNNNNNNNNNNNNNNNNNNNNNNNNNNNNNNNNNNNNNNNNNNNNNNNNNNNNNNNNNNNNNNNNNNNNNNNNNNNNNNNNNNNNNNNNNNNNNNNNNNNNNNNNNNNNNNNNNNNNNNNTAGAACCAGTGAACGAGTCATCTGCGTGTTGGGACGCAAGTTCAGATCGTCTAGAGCGTTGAAACCACCATGTGTCACCAGCAACACTGAGATGTTTTTNCTATTCAGCAACTTTGACAATGGCAGAAGGAATTTCACAACTCATGTCATGAATAATCAACTGAATGCAGCCTTTGTAGGACAGGCCACCCGAGCAGGATGTGCACCGTCGTACCGGGTAAAACGCATGGACATCGCGAAGAACGATGAAGNNNNNNNNNNNNNNNNNNNNNNNNNNNNNNNNNNNNNNNNNNNNNNNNNNNNNNNNNNNNNNNACAAAAAATGGCCGGAGTCCTTTAAGAATAGTGCAACACCAGTGGGAACCGCAAAAACAGTCATGTGCGGTACGTATCCAGTAATCCATGCCGTTGGACCGAATTTCTCTAATTATTTGGAATCTGAAGGGGACCGGGAATTGGCAGCTGCCTATCGAGAAGTCGCAAAGGAAGTAACTAGACTGGGAGTAAATAGTGTAGCTATACCTCTCCTCTCCACAGGTGTATACTCAGGAGGGAAAGATAGGCTGACCCAGTCACTGANNNNNNNNNNNNNNNNNNNNNNNNNNNNNNNNNNNNNNNNNNNNNNNNNNNNNNNNNNNNNNNNNNNNNNNNNNNNNNNNNNNNNNNNNNNNNNNNNNNNNNNNNNNNNNNNNNNNNNNNNNNNNNNNNNNNNNNNNNNNNNNNNNNNNNNNNNNNNNNNNNNNNNNNNNNNNNNNNNNNNNNNNNNNNNNNNNNNNNNNNNNNNNNNNNNNNNNNNNNNNNNNNNNNNNNNNNNNNNNNNNNNNNNNNNGGCAGTGGACATGGCAGAGATATATACTATGTGGCCAAAGCAAACAGAGGCCAACGAGCAAGTCTGCCTATATGCCCTGGGGGAAAGTATTGAATCGATCAGGCAGAAATGCCCGGTGGATGATGCAGATGCATCGTCTCCTCCAAAAACTGTCCCGTGCCTTTGCCGTTACGCCATGACTCCGGAACGCGTCACCAGACTTCGCATGAACCACGTCACAAGTATAATTGTGTGTTCCTCGTTTCCCCTTCCAAAGTACAAAATAGA---ANNNNNNNNNNNNNNNNNNNNNNNNNNNNNNNNNNNNNNNNNNNNNNNNNNNNNNNNNNNNNNNNNNNNNNNNNNNNNNNNNNNNNNNNNNNNNNNNNNNNNNNNNNNNNNNNNNNNNNNNNNNNNNNNNNNNNNNNNNNNNNNNNNNNNNNNNNNNNNNNNNNNNNNNNNNNNNNNNNNNNNNNNNNNNNNNNNNNNNNNNNNNNNNNNNNNNNNNNNNNNNNNNNNNNNNNNNNNNNNNNNNNNNNNNNNNNNNNNNNNNNNNNNNNNNNNNNNNNNNNNNNNNNNNNNNNNNNNNNNNNNNNNNNNNNNNNNNNNNNNNNNNNNNNNNNNNNNNNNNNNNNNNNNNNNNNNNNNNNNNNNNNNNNNNNNNNNNNNNNNNNNNNNNNNNNNNNNNNNNNNNNNNNNNNNNNNNNNNNNNNNNNNNNNNNNNNNNNNNNNNNNNNNNNNNNNNNNNNNNNNNNNNNNNNNNNNNNNNNNNNNNNNNNNNNNNNNNNNNNNNNNNNNNNNNNNNNNNNNNNNNNNNNNNNNNNNNNNNNNNNNNNNNNNNNNNNNNNNNNNNNNNNNNNNNNNNNNNNNNNNNNNNNNNNNNNNNNNNNNNNNNNNNNNNNNNNNNNNNNNNNNNNNNNNNNNNNNNNNNNNNNNNNNNNNNNNNNNNNNNNNNNNNNNNNNNNNNNNAGACAGGGCAGGTGGGTATATATTCTCGTCGGACACCGGTCCAGGTCATTTACAACAGAAGTCAGTACGCCAGTCAGTGCTGCCGGTGAACACCCTGGAGGAAGTCCACGAGGAGAAGTGTTACCCACCTAAGTTGGATGAAGTAAAGGAGCAACTATTACTTAAGAAACTCCAGGAGAGTGCATCCATGGCCAACAGAAGCAGGTACCAGTCGCGCAAAGTAGAAAACATGAAAGCAACAATCATCCAGAGACTAAAGAGAGGCTGTAGACTATACTTAATGTCAGAGACCTCAAAAGTCCCTACTTACCGGACCACATATCCGGCGCCTGTGTACTCGCNNNNNNNNNNNNNNNNNNNNNNNNNNNNNNNNNNNNNNNNNNNNNNNNNNNNNNNNNNNNNNNNNNNNNNNNNNNNNNNNNNNNNNNNNNNNNNNNNNNNNNNNNNNNNNNNNNNNNNNNNNNNNNNNNNNNNNNNNNNNNNNNNNNNNNNNNNNNNNNNNNNNNNNNNNNNNNNNNAACTTAGGAGCTACCCGAAACAGCACGCTTACCATGCGCCCTCCATCAGAAGCGCTGTACCGTCCCCATTCCAGAACACACTACAGAATGTACTGGCAGCAGCCNNNNNNNNNNNNNNNNNNNNNNNNNNNNNNNNNNNNNNNNNNNNNNNNNNNNNNNNNNNNNNNNNNNNNNNNNNNNNNNNNNNNNNNNNNNNNNNNNNNNNNNNNNNNNNNNNNNNNNNNNNNNNNNNNNNNNNNNNNNNNNNNNNNNNNNNNNNNNNNNNNNNNNNNNNNNNNNNNNNNNNNNNNNNNNNNNNNNNNNNNNNNNNNNNNNNNNNNNNNNNNNNNNNNNNNNNNNNNNNNNNNNNNNNNNNNNNNNNNNNNNNNNNNNNNNNNNNNNNNNNNNNNNNNNNNNNNNNNNNNNNNNNNNNNNNNNNNNNNNNNNNNNNNNNNNNNNNNNNNNNNNNNNNNNNNNNNNNNNNNNNNNNNNNNNNNNNNNNNNNNNTGGTTAGGAGGCTGAACGCCGTCCTCCTACCCAATGTACATACACTATTTGATATGTCTGCCGAGGATTTCGATGCCATCATAGCCGCACACTTTAAGCCAGGAGACACTGTTTTAGAAACGGACATAGCCTCCTTTGACAAGAGCCAAGATGATTCACTTGCGCTTACTGCCTTGATGTTGTTAGAAGATTTAGGGGTGGATCACTCCCTGTTGGACTTGATAGAGGCCGCTTTTGGAGAGATTTCCAGCTGTCATCTACCGACAGGTACGCGCTTCAAGTTCGGCGCCATGATGAAATCTGGTATGTTCCTAACTCTGTTCGTCAACACATTGCTAAACATCACCATCGCTAGCCGCGTGCTGGAAGATCGTCTGACAAAATCCGCGTGCGCGGCCTTCATCGGCGACGACAACATAATACATGGAGTCGTCTCCGATGAATTGATGGCAGACAGATGCGCCACTTGGATGAACATGGAAGTGAAGATCATAGATGCAGTTGTATCCTTGAAAGCCCCTTACTTTTGTGGAGGGTTTATACTGCACGATACTGTGACGGGAACAGCCTGCAGAGTGGCAGACCCGCTAAAAAGGCTATTCAAACTGGGCAAACCGCTAGCGGCAGGTGACGAACAAGATGAAGATAGAAGACGAGCGCTGGCTGACGAAGTGATCAGATGGCAACGAACAGGGCTAATTGATGAGTTGGAGAAAGCGGTATACTCTAGGTATGAAGTGCAGGGTATATCAGTTGTGGTAATGTCCATGGCCACCTTTGCAAGCTCCAGATCTAACTTCGAGAAGCTCAGAGGACCCNNNNNNNNNNNNNNNNNNNNNNNNNNNNNNNNNNNNNNNNNNNNNNNNNNNNNNNNNNNNNNNNNNNNNNNNNNNNNNNNNNNNNNNNNNNNNNNNNNNNNNNNNNNNNNNNNNNNNNNNNNNNNNNNNNNNNNNNNNNNNNNNNNNNNNNNNNNNNNNNNNNNNNNNNCAGTTAATAAACTGACAATGCGCGCGGTACCCCAACAGAAGCCACGCAGGAATCGGAAGAATAAGAAGCAAAAGCAAAAGCGACAGGCGCCACAAAACAACACAAATCAAAAGAAGCAGCCGCCTAAAAAGAAACCAGCTCAAAAGAAAAAGAAGCCGGGCCGCAGAGAGAGGATGTGCATGAAAATCGAAAATGATTGTATTTTTGAAGTCAAGTATGAAGGTAAGGTAACAGGTTACGCGTGCTTGGTGGGGGACAAAGTAATGAAACCAGCNNNNNNNNNNNNNNNNNNNNNNNNNNNNNNNNNNNNNNNNNNNNNNNNNNNNNNNNNNNNNNNNNNNNNNNNNNNNNNNNNNNNNNNNNNNNNNNNNNNNNNNNNNNNNNNNNNNNNNNNNNNNNNNNNNNNNNNNNNNNNNNNNNNNNNNNNNNNNNNNNNNNNNNNNNNNNNNNNNNNNNNNNNNNNNNNNNNNNNNNNNNNNNNNNNNNNNNNNNNNNNNNNNNNNNNNNNNNNNNNNNNNNNNNNNNNACGCGTGGTGGCCATAGTCTTAGGAGGAGCTAATGAAGGAGCCCGTACAGCCCTCTCGGTGGTGACCTGGAATAAAGACATTGTCACTAAAATCACCCCCGAGGGGGCCGAAGAGTGGAGTCTTGCCATCCCAGTCATGTGCCTGCTGGCAAATACCACGTTCCCCTGCTCCCAGCCCCCTTGCACTCCCTGCTGCTATGAAAGGGAACCAGAGGAAACCCTACGCATGCTTGAGGACAACGTCATGAGACCTGGGTACTATCAGCTGCTACAAGCATNNNNNNNNNNNNNNNNNNNNNNNNNNNNNNNNNNNNNNNNNNNNNNNNNNNNNNNNNNNNNNNNNNNNNNNNNNNNNNNNNNNNNNNNNNNNNNNNNNNNNNNNNNNNNNNNNNNNNNNNNNNNNNNNNNNNNNNNNNNNNNNNNNNNNNNNNNNNNNNNNNNNNNNNNNNNNNNNNNNNNNNNNNNNNNNNNNNNNNTAAAGACGGATGATAGCCACGATTGGACCAAGCTGCGTTACATGGACAACCACACGCCAGCGGACGCAGAGAGGGCGGGGCTATTTGTAAGAACATCAGCACCGTGCACGATTACTGGAACAATGGGACACTTCATCCTGACCCGATGTCCGAAAGGGGAAACTCTGACGGTGGGATTCACTGACAGTAGGAAGATCAGTCACTCATGTACGCACCCATTTCACCACGACCCTCCTGTGATAGGCCGGGAGAAATTCCATTCCCGACCGCAGCACGGTAAAGAGCTGCCTTGCAGCACGTACGTGCAGAGCACCGCCGCAACTACCGAGGAGATAGAGGTACACATGNCCCCAGACACCCCTGATCGCACACTGATGTCACAACAGTCCGGCAACGTAAAGATCACAGTTAATGGCCAGACGGTGCGGTACAAGTGTAATTGCGGTGGCTCAAATGAAGGACTAATAACTACAGACAAAGTGATTAATAACTGCAAAGTTGATCAATGTCATGCCGCGGTCACCAATCACAAAAAGTGGCAGTACAACTCCCCTCTGGTCCCGCGTAATGCTGAACTTGGGGACCGAAAAGGAAAAATCCACATCCCGTTTCCGCTGGCAAATGTAACATGCAGGGTGCCTAAAGCAAGGAACCCCACCGTGACGTACGGGAAAAACCAAGTCATCATGCTACTGTATCCCGACCACCCAACACTCCTGTCCTACCGGAACATGGGAGAAGAACCAAACTACCAAGAAGAGTGGGTGACGCATAAGAAGGAAGTCGTGCTAACCGTGCCGACTGAAGGGCTCGAGGTCACGTGGGGTAACAACGAGCCGTATAAGTATTGGCCGCAGTTATCTACAAACGGTACAGCCCATGGCCACCCGCATGAGATAATTCTGNNNNNNNNNNNNNNNNNNNNNNNNNNNNNNNNNNNNNNNNNNNNNNNNNNNNNNNNNNNNNNNNNNNNNNNNNNNNNNNTGGCAGTGGGGATGTGCATGTGTGCACGACGCAGATGCATCACACCGTACGAACTGACACCAGGAGCTACCGTCCCTTTCCTGCTTAGCCTAATATGCTGCATCAGAACAGCTAAAGCGGCCACATACCAAGAGGCTGCGGTATACCTGTGGAATGAACAGCAACCTTTGTTTTGGCTACAAGCCCTTATTCCGCTGGCAGCCCTGATTGTCCTATGCAACTGTCTGAGACTCTTACCATGCTGCTGTAAAACGTTGGCTTTTTTAGCCGTAATGAGCGTCGGTGCCCACACTGTGAGCGCGTANNNNNNNNNNNNNNNNNNNNNNNNNNNNNNNNNNNNNNNNNNNNNNNNNNNNNNNNNNNNNNNNNNNNNNNNNNNNNNNNNNNNGGNGNNNNAANNNCTNTCANNNNNNNNNNNNNNNNNNNNNNNNNNNNNNNNNNNNNNNNNNNNNNNNNNNNNNNNNNNNNNNNNNNNNNNNNNNNNNNNNNNNNNNNNNNNNNNNNNNNNNNNCAAAAACCTACCTGACTACAGCTGTAAGGTCTTCACCGGCGTCTACCCATTTATGTGGGGCGGAGCCTNNNNNNNNNNNNNNNNNNNNNNNNNNNNNNNNNNNNNNNNNNNNNNNNNNNNNNNNNNNNNNNNNNNNNNNNNNNNNNNNNNNNNNNNNNNNNNNNNNNNNNNNNNNNNNNNNNNNNNNNNNNNNNNNNNNNNNNNNNNNNNNNNNNNNNNNNNNNNNNNNNNNNNNNNNNNNNNNNNNNNNNNNNNNNNNNNNNNNGCCAAATTCATTGTGGGGCCAATGTCTTCAGCCTGGACACCTTTCGACAACAANNNNNNNNNNNNNNNNNNNNNNNNNNNTAACATGGACTACCCGCCCNTTGGCGCAGGAAGACCAGGACAATTTGGCGATATNNNNNNNCGCNCANNNGNGNNTAANNNNNNNNNNNNNNNTNNNNNNNNNNNNNNNNNNNNNNNNNCTNNNNNNNNNNNNNNNNNNNNNNNNNNNNNNNNNNNNNNNNNNNNNNNNNNNNNNNNNNNNNNNNNNNNNNNGTCGCTGCAGCACACAGCACCATTTGGCTGCCAAATAGCAACAAACCCGGTAAGAGCGATGAATTGCGCCGTAGGGAACATGCCCATCTCCATCGACATACCGGATGCGGCCTTCATTAGGGTCGTCGACGCGCCCTCTTTAACGGACATGTCGTGCGAGGTACCAACCTGCACCCATTCCTCAGATTTCGGGGGCGTCGCCATTATTAAATATGCAGCCAGCAAGAAAGGCAAGTGTGCGGTGCATTCGATG---------------------------------------------------------------------------------------------------------------------------------------------------------------------------------------------------------------------------------------------------------------------------------------------------------------------------------
		</sequence>
		<sequence>
			<taxon idref="MK244641|Brazil|RJ|Niteroi|2017-03-09"/>
			-----------------------------------------------------------------------------------------------------------------------------------------------------------------------------------------------------------------------------------------------CGTCTGCCCGATGCGCAGCGCAGAAGATCCCGAGAGACTCGCCAATTATGCGAGAAAGCTAGCATCTGCTGCAGGAAAAGTCCTGGACAGAAACATCTCTGGAAAGATCGGGGACTTACAAGCAGTAATGGCCGTGCCAGACACGGAGACGCCAACATTCTGCTTGCACACAGATGTCTCATGTAGACAGAGAGCAGACGTCGCGATATACCAAGACGTCTATGCTGTACACGCACCCACGTCGCTATACCACCAGGCGATTAAAGGGGTCCGAGTGGCGTACTGGGTAGGGTTCGACACAACCCCGTTCATGTACAATGCCATGGCGGGTGCCTACCCCTCATATTCGACAAACTGGGCAGACGAGCAGGTACTGAAGGCTAAGAACATAGGATTATGTTCAACAGACCTGACGGAAGGTAGACGAGGTAAATTGTCTATTATGAGAGGGAAGAAGCTAAAACCGTGTGACCGTGTGCTGTTCTCAGTAGGGTCAACGCTCTACCCGGAAAGCCGCAAGCTACTTAAGAGCTGGCACTTACCATCGGTGTTCCATCTAAAGGGCAAACTCAGCTTCACATGCCGCTGTGATACAGTGGTTTCGTGCGAGGGCTACGTCGTTAAGAGAATAACGATGAGCCCAGGCCTTTATGGAAAAACCACAGGGTATGCGGTAACCCACCACGCAGACGGATTCTTGATGTGCAAGACTACCGACACGGTTGACGGCGAAAGAGTGTCATTCTCGGTGTGCACATACGTGCCGGCGACCATTTGTGATCAAATGACCGGCATCCTTGCTACAGAAGTCACGCCGGAGGATGCACAGAAGCTGTTGGTGGGGCTGAACCAGAGAATAGTGGTTAACGGCAGAACGCAACGGAATACGAACACCATGAAAAACTATCTGCTTCCCGTGGTCGCCCAAGCCTTCAGTAAGTGGGCAAAGGAGTGCCGGAAAGACATGGAAGATGAAAAACTCCTGGGGGTCAGAGAAAGAACACTGACCTGCTGCTGTCTATGGGCATTCAAGAAGCAGAAAACACACACGGTCTACAAGAGGCCTGATACCCAGTCAATTCAGAAGGTTCAGGCCGAGTTTGACAGCTTTGTGGTACCGAGCCTGTGGTCGTCCGGGTTGTCAATCCCCTTGAGGACTAGAATCAAATGGTTGTTAAGCAAGGTGCCAAAAACCGACCTGATCCCATATAGCGGGGACGCCCAAGAAGCCCGGGACGCAGAAAAAGAAGCAGAGGAAGAACGAGAAGCAGAACTGACTCGTGAAGCCCTACCACCTCTACAGGCAGCACAGGAAGATGTTCAGGTCGAAATCGACGTGGAACAGCTTGAGGACAGAGCGGGTGCAGGAATAATAGAGACTCCTAGAGGAGCTATCAAAGTTACTGCCCAACCAACAGACCACGTCGTGGGAGAGTACCTGGTACTTTCCCCGCAGACCGTACTACGGAGCCAGAAGCTCAGCCTAATTCACGCTTTGGCGGAGCAAGTGAAGACGTGNNNNCACAGCGGACGAGCAGGGAGGTACGCGGTCGAAGCGTACGACGGCCGAGTCCTAGTGCCCTCAGGCTATGCAATCTCGCCTGAAGACTTCCAGAGTCTAAGCGAAAGCGCAACGATGGTGTATAACGAAAGAGAGTTCGTAAACAGAAAGCTACACCACATTGCGATGCACGGACCAGCCCTGAACACCGACGAAGAGTCGTATGAGCTGGTGAGGGCAGAGAGGACAGAACACGAGTACGTCTACGATGTGGACCAGAGAAGATGCTGTAAGAAGGAAGAAGCTGCAGGACTGGTACTGGTGGGCGACTTGACTAATCCGCCCTACCACGAATTCGCATATGAAGGGCTAAAAATCCGCCCTGCCTGCCCATACAAAATTGCAGTCATAGGAGTCTTCGGAGTACCAGGATCCGGCAAGTCAGCTATTATCAAGAACCTAGTTACCAGGCAAGACCTGGTGACTAGCGGAAAGAAAGAAAACTGCCAAGAAATCACCACCGACGTGATGAGACAGAGAGGTCTAGAGATATCTGCACGTACGGTTGACTCGCTGCTCTTGAATGGATGCAACAGGCCAGTCGACGTGTTGTACGTAGACGAGGCGTTTGNGTGCNNNNNNNNNNNNNNNNNNNNNNNNNNNNNNNNNNNNNNNNNNNNNNNNNNNNNNNNNNNNNNNNNNNNNNNNNNNNNNNNNNNNNNNNNNNNNNNNNNNNNNNNNNNNNNNNNNNNNNNNNNNNNNNNNNNNNNNNNNNNNNNNNNNNNNNNNNNNNNNNNNNNNNNNNNNNNNNNNNNNNNNNNNNNNNNNNNNNNNNNNNNNNNNNNNNNNNNNNNNNNNNNNNNNNNNNAGTACAACAAGCCGATTGTAGTGGACACTACAGGCTCAACAAAACCTGACGCTGGAGATCTCGTGTTAACGTGCTTCAGAGGGTGGGTTAAACAACTGCAAATTGACTATCGTGGATACGAGGTCATGACAGCAGCCGCATCCCAAGGGTTAACCAGAAAAGGAGTTTATGCAGTTAGGCAAAAAGTTAATGAAAACCCGCTCTATGCATCAACGTCAGAGCACGTCAACGNNNNNCTAACACGTACGGAAGGTAAACTGGTATGGAAGACACTTTCCGGTGACCCGTGGATAAAGACGCTGCAGAACCCACCGAAAGGAAACTTCAAAGCAACTATCAAGGAGTGGGAGGTGGAGCATGCATCAATAATGGCGGGCATCTGCAGTCACCAAATGACCTTTGATACATTCCAAAACAAAGCCAATGTTTGTTGGGCTAAGAGCTTGGTCCCTATCCTCGAAACAGCGGGGATAAAACTAAATGATAGGCAGTGGTCCCAGATAATTCAAGCCTTCAAAGAAGATAAAGCATACTCACCTGAAGTAGCCCTGAATGAAATATGCACGCGCATGTATGGGGTGGATTTAGACAGTGGGCTATTTTCTAAACCATTGGTGTCTGTGTATTACTCGGATAACCACTGGGATAATAGGCCTGGAGGGAAGATGTTCGGATTCAACCCCGAGGCAGCATCCATTCTAGAAAGAAAGTATCCATTCACAAAAGGGAAGTGGAACATCAACAAGCAGATCTGTGTGACCACCAGGAGGATAGAAGACTTTAACCCTACCACCAATATTATACCGGCCAATAGGAGACTACCACACTCATTAGTGGCCGAACACCGCCCAGTAAAAGGGGAAAGAATGGAATGGCTGGTTAATAAGATAAACGGCCACCACGTGCTCCTGGTCAGTGGCTATAATCTTGTACTGCCTACTAAGAGAGTCACTTGGGTAGCGCCACTAGGTGTCCGCGGAGCGGACTACACATACAACCTAGAGTTGGGTCTGCCAGCAACGCTTGGCAGGTATGACCTAGTGGTCATAAACATCCACACACCTTTTCGCATACACCATTACCAACAGTGCGTAGACCACGCAATGAAACTGCAAATGCTCGGGGGTGACTCATTGAGACTGCTCAAACCGGGTGGCTCTCTATTNNNNNNNNNNNNNNNNNNNNNNNNTAGAACCAGTGAACGAGTCATCTGCGTGTTGGGACGCAAGTTCAGATCGTCTAGAGCGTTGAAACCACCATGTGTCACCAGCAACACTGAGATGTTTTTCCTATTCAGCAACTTTGACAATGGCAGAAGGAATTTCACAACTCATGTCATGAATAATCAACTGAATGCAGCCTTTGTAGGACAGGCCACCCGAGCAGGATGTGCACCGTCGTACCGGGTAAAACGCATGGACATCGCGAAGAACGATNNAGNGTGCNNNNNNNNNNNNNNNNNNNNNNNNNNNNNNNNNNNNNNNNNNNNNNNNNNNNNNNNNNNNNNNNNNNNNNNNNNNNNNNNNNNNNNNNNNNNNNNNNNNNNNNNNNNNNNNNNNNNNNNNNNNNNNNNNNNNNNNNNNNNNNNNNNNNNNNNNNNNNNNNNNNNNNNNNNNNNNNNNNNNNNNNNNNNNNNNNNNNNNNNNNNNNNNNNNNNNNNNNNNNNNNNNNNNNNNNNNNNNNNNNNNNNNNNNNNNNNNNNNNNNNNNNNNNNNNNNNNNNNNNNNNNNNNNNNNNNNNNNNNNNNNNNNNNNNNNNNNNNNNNNNNNNNNNNNNNNNNNNNNNNNNNNNNNNNNNNNNNNNNNNNNNNNNNNNNNNNNNNNNNNNNNNNNNNNNNNNNNNNNNNNNNNNNNNNNNNNNNNNNNNNNNNNNNNNNNNNNNNNNNNNNNNNNNNNNNNNNNNNNNNNNNNNNNNNNNNNNNNNNNNNNNNNNNNNNNNNNNNNNNNNNNNNNNNNNNNNNNNNNNNNNNNNNNNNNNNNNNNNNNNNNNNNNNNNNNNNNNNNNNNNNNNNNNNNNNGGCAGTGGACATGGCAGAGATATATACTATGTGGCCAAAGCAAACAGAGGCCAACGAGCAAGTCTGCCTATATGCCCTGGGGGAAAGTATTGAATCGATCAGGCAGAAATGCCCGGTGGATGATGCAGATGCATCGTCTCCTCCAAAAACCGTCCCGTGCCTTTGCCGTTACGCCATGACTCCGGAACGCGTCACCAGACTTCGCATGAACCACGTCACAAGTATAATTGTGTGTTCCTCGTTTCCCCTTCCAAAGTACAAAATAGAAGGAGTGCAAAAAGTCAAATGCTCTAAGGTAATGCTATTTGACCACAACGTGCCATCACGCGTAAGTCCAAGGGAATATAGATCTTCCCCGGAGGCTGCACAGGAAGCGAGTACAACCACGTCACTGACGCATAGCCAATTCGACCTAAGCGTTGACGGCGAGATACTACCCGTCCCGTCAGATCTGGATGCTGACGCCCCAGCCCTAGAACCAGCTCTAGACGACAGGGCGACACACACGTTGCCATCCACAACCGGAAACCTTGCGGCCGTGTCTGACTGGGTAATGAGCACCGTACCTGTCGCGCCGCCCAGAAGAAGGCGAGGGAGAAACCTGACTGTGACATGCGACGAGAGAGAAGGGAACATAACACCCATGGCTAGCGTCCGATTCTTTAGGGCAGAGCTGCGTCCGGTCGTACAAGAAACAGCGGAGACGCGTGACACAGCAATGTCTCTTCAGGCACCGCCGAGTACCGCCACGGAACTGAATCATCCGCCGATCTCCTTCGGAGCACCAAGCGAGACGTTCCCCATTACATTTGGGGACTTCAACGAAGGAGAAATCGAAAGCTTGTCTTCTGAGCTGCTAACTTTCGGAGACTTCCTACCCGGAGAAGTGGATGACTTGACAGATAGCGACTGGTCCACGTGCTCAGACACGGACGACGAGTTATGACTAGACAGGGCAGGTGGGTATATATTCTCGTCGGACACCGGTCCAGGTCATTTACAACAGAAGTCAGTACGCCAGTCAGTGCTGCCGGTGAACACCCTGGAGGAAGTCCACGAGGAGAAGTGTTACCCACCTAAGTTGGATGAAGTAAAGGAGCAACTATTACTTAAGAAACTCCAGGAGAGTGCATCCATGGCCAACAGAAGCAGGTACCAGTCGCGCAAAGTAGAAAACATGAAAGCAACAATCATCCAGAGACTAAAGAGAGGCTGTAGACTATACTTAATGTCAGAGACCTCAAAAGTCCCTACTTACCGGACCACATATCCGGCGCCTGTGTACTCGCCTCCGGTCAACGTCCGACTGTCCAACCCCGAGTCCGCAGTGGCAGCATGCAATGAGTTCCTAGCTAGAAACTATCCAACTGTCTCATCATACCAAATTACCGACGAGTATGATGCATATTTAGACATGGTGGACGGGTCGGAGAGTTGCCTGGATCGAGCGACATTCAATCCGTCAAAACTTAGGAGCTACCCGAAACAGCACGCTTACCATGCGCCCTCCATCAGAAGCGCTGTACCGTCCCCATTCCAGAACACACTACAGAATGTACTGGCAGCAGCCACGAAAAGAAACTGCAACGTCACACAGATGAGGGAATTACCCACTTTGGACTCAGCAGTATTCAACGTGGAGTGTTTTAAAAAATTCGCATGCAACCAAGAATACTGGGAAGAATTTGCTGCCAGCCCTATTAGGATAACAACTGAGAATTTAACAACCTATGTTACTAAACTAAAAGGGCCAAAAGCAGCAGCGCTATTTGCNNNNNNNNNNNNNNNNNNNCCACTGCAGGAAGTACCAATGGATAGGTTCACAGTAGATATGAAAAGGGACGTGAAGGTGACTCCTGGTACAAAGCACACAGAGGAAAGACCTAAGGTGCAGGTTATACAGGCGGCTGAACCCTTGGCGACAGCATACCTATGTGGGATTCACAGAGAGCTGGTTAGGAGGCTGAACGCCGTCCTCCTACCCAATGTACATACACTATTTGATATGTCTGCCGAGGATTTCGATGCCATCATAGCCGCACACTTTAAGCCAGGAGACACTGTTTTAGAAACGGACATAGCCTCCTTTGACAAGAGCCAAGATGATTCACTTGCGCTTACTGCCTTGATGTTGTTAGAAGATTTAGGGGTGGATCACTCCCTGTTGGACTTGATAGAGGCCGCTTTTGGAGAGATTTCCAGCTGTCANNNNNNNNNNNNNNNNNNNNNNNNNNNNGGCGCCATGATGAAATCTGGTATGTTCCTAACTCTGTTCGTCAACACATTGCTAAACATCACCATCGCTAGCCGCGTGCTGGAAGATCGTCTGACAAAATCCGCGTGCGCGGCCTTCATCGGCGACGACAACATAATACATGGAGTCGTCTCCGATGAATTGATGGCAGACAGATGCGCCACTTGGATGAACATGGAAGTGAAGATCATAGATGCAGTTGTATCCTTGAAAGCCCCTTACTTTTGTGGAGGGTTTATACTGCACGATACTGTGACGGGAACAGCCTGCAGAGTGGCAGACCCGCTAAAAAGGCTATTCAAACTGGGCAAACCGCTAGCGGCAGGTGACGAACAAGATGAAGATAGAAGACGAGCGCTGGCTGACGAAGTGATCAGATGGCAACGAACAGGGCTAATTGATGAGTTGGAGAAAGCGGTATACTCTAGGTATGAAGTGCAGGGTATATCAGTTGTGGTAATGTCCATGGCCACCTTTGCAAGCTCCAGATCTAACTTCGAGAAGCTCAGAGGACCCNNNNNNNNNNNNNNNNNNNNNNNNNNNNNNNNNNNNNNNNNNNNNNNNNNNNNNNNNNNNNNNNNNNNNNNNNNNNNNNNNNNNNNNNNNNNNNNNNNNNNNNNNNNNNNNNNNNNNNNNNNNNNNNNNNNNNNNNNNNNNNNNNNNNNNNNNNNNNNNNNNNNNNNNNCAGTTAATAAACTGACAATGCGCGCGGTACCCCAACAGAAGCCACGCAGGAATCGGAAGAATAAGAAGCAAAAGCAAAAGCGACAGGCGCCACAAAACAACACAAATCAAAAGAAGCAGCCGCCTAAAAAGAAACCAGCTCAAAAGAAAAAGAAGCCGGGCCGCAGAGAGAGGATGTGCATGAAAATCGAAAATGATTGTATTTTTGAAGTCAAGTATGAAGGTAAGGTAACAGGTTACGCGTGCTTGGTGGGGGACAAAGTAATGAAACCAGCNNNNNNNNNNNNNNNNNNNNNNNNNNNNNNNNNNNNNNNNNNNNNNNNNNNNNNNNNNNNNNNNNNNNNNNNNNNNNNNNNNNNNNNNNNNNNNNNNNNNNNNNNNNNNNNNNNNNNNNNNNNNNNNNNNNNNNNNNNNNNNNNNNNNNNNNNNNNNNNNNNNNNNNNNNNNNNNNNNNNNNNNNNNNNNNNNNNNNNNNNNNNNNNNNNNNNNNNNNNNNNNNNNNNNNNNNNNNNNNNNNNNNNNNNNNNACGCGTGGTGGCCATAGTCTTAGGAGGAGCTAATGAAGGAGCCCGTACAGCCCTCTCGGTGGTGACCTGGAATAAAGACATTGTCACTAAAATCACCCCCGAGGGGGCCGAAGAGTGGAGTCTTGCCATCCCAGTCATGTGCCTGCTGGCAAATACCACGTTCCCCTGCTCCCAGCCCCCTTGCACTCCCTGCTGCTATGAAAGGGAACCAGAGGAAACCCTACGCATGCTTGAGGACAACGTCATGAGACCTGGGTACTATCAGCTGCTACAAGCATNNNNNNNNNNNNNNNNNNNNNNNNNNNNNNNNNNNNNNNNNNNNNNNNNNNNNNNNNNNNNNNNNNNNNNNNNNNNNNNNNNNNNNNNNNNNNNNNNNNNNNNNNNNNNNNNNNNNNNNNNNNNNNNNNNNNNNNNNNNNNNNNNNNNNNNNNNNNNNNNNNNNNNNNNNNNNNNNNNNNNNNNNNNNNNNNNNNNNNNNNNNNNNNNNNNNNNCCACGATTGGACCAAGCTGCGTTACATGGACAACCACACGCCAGCGGACGCAGAGAGGGCGGGGCTATTTGTAAGAACATCAGCACCGTGCACGATTACTGGAACAATGGGACACTTCATCCTGACCCGATGTCCGAAAGGGGAAACTCTGACGGTGGGATTCACTGACAGTAGGAAGATCAGTCACTCATGTACGCACCCATTTCACCACGACCCTCCTGTGATAGGCCGGGAGAAATTCCATTCCCGACCGCAGCACGGTAAAGANCTNCCTTGCAGCACGTACGTGCAGAGCACCGCCGCAACTACCGAGGAGATAGAGGTACACATGCCCCCAGACACCCCTGATCGCACACTGATGTCACAACAGTCCGGCAACGTAAAGATCACAGTTAATGGCCAGACGGTGCGGTACAAGTGTAATTGCGGTGGCTCAAATGAAGGACTAATAACTACAGACAAAGTGATTAATAACTGCAAAGTTGATCAATGTCATGCCGCGGTCACCAATCACAAAAAGTGGCAGTACAACTCCCCTCTGGTCCCGCGTAATGCTGAACTTGGGGACCGAAAAGGAAAAATCCACATCCCGTTTCCGCTGGCAAATGTAACATGCAGGGTGCCTAAAGCAAGGAACCCCACCGTGACGTACGGGAAAAACCAAGTCATCATGCTACTGTATCCCGACCACCCAACACTCCTGTCCTACCGGAACATGGGAGAAGAACCAAACTACCAAGAAGAGTGGGTGACGCATAAGAAGGAAGTCGTGCTAACCGTGCCGACTGAAGGGCTCGNNNNNNNNNNNNNNNNNNNNNNNNNNNNNNNNNNNNNNNNNNNNNNNNNNNNNNNNNNNNNNNNNNNNNNNNNNNNNNNNNNNNNNNNNNNNNNNNNNNNNNNNNNNNNNNNNNNNNNNNNNNNNNNNNNNNNNNNNNNNNNNNNNNNNNNNNNNNNNNNNNNNNNNNNNNNNNNNNNNNNNNNNNNNNNNNNNNNNNNNNNNNNNNNNNNNNNNNNNNNNNNNNNNNNNNNNNNNNNNNNNNNNNNNNNNNNNNNNNNNNNNNNNNNNNNNNNNNNNNNNNNNNNNNNNNNNNNNNNNNNNNNNNNNNNNNNNNNNNNNNNNNNNNNNNNNNNNNNNNNNNNNNNNNNNNNNNNNNNNNNNNNNNNNNNNNNNNNNNNNNNNNNNNNNNNNNNNNNNNNNNNNNNNNNNNNNNNNNNNNNNNNNNNNNNNNNNNNNNNNNNNNNNNNNNNNNGTGCCNNCACTNTGAGCGCGTACGAACACGTAACAGTGATCCCGAACACGGTGGGAGTACCGTATAAGACTCTAGTCAATAGACCGGGCTACAGTCCCATGGTATTGGAGATGGAACTACTGTCAGTCACTTTGGAGCCAACGCTATCGCTTGATTACATCACGTGCGAGTACAAAACCGTTATCCCGTCTCCGTACGTGAAATGCTGCGGTACAGCAGAGTGCAAGGACAAAAACCTACCTGACTACAGCTGTAAGGTCTTCACCGGCGTCTACCCATTTATGTGGGGCGGAGCCTANNNNNNNNNNNNNNNNNNNNNNNNNNNNNNNNNNNNNNNNNNNNNNNNNNNNNNNNNNNNNNNNNNNNNNNNNNNNNNNNNNNNNNNNNNNNNNNNNNNNNNNNNNNNNNNNNNNNNNNNNNNNNNNNNNNNNNNNNNNNNNNNNNNNNNNNNNNNNNNNNNNNNNNNNNNNNNNNNNNNNNNNNNNNNNNNNNNNGCCAAATTCATTGTGGGGCCAATGTCTTCAGCCTGGACACCTTTCGACAACAAAATTGTGGTGTACAAAGGTGACGTCTATAACATGGACTACCCGCCCTTTGGCGCAGGAAGACCAGGACAATTTGGCGATATCCAAAGTCGCACACCTGAGAGTACAGACGTCTATGCTAATACACAACTGGTACTGCAGAGACCGGCTGCGGGTACGGTACATGTGCCATACTCTCAGGCACCATCTGGCTTTAAGTATTGGCTAAAAGAACGAGGGGCGTCGCTGCAGCACACAGCACCATTTGGCTGCCAAATAGCAACAAACCCGGTAAGAGCGATGAATTGCGCCGTAGGGAACATGCCCATCTCCATCGACATACCGGATGCGG--------------------------------------------------------------------------------------------------------------------------------------------------------------------------------------------------------------------------------------------------------------------------------------------------------------------------------------------------------------------------------------------------------------------------------------------------------------------------------
		</sequence>
		<sequence>
			<taxon idref="MK244640|Brazil|RJ|Sao-Goncalo|2017-03-07"/>
			------------------------------------------------------------GCGTACCCCATGTTTGAGGTGGAACCCAGGCAGGTCACACCGAATGACCATGCTAATGCTAGAGCGTTCTCGCATCTAGCTATAAAACTAATAGAGCAGGAAATTGATCCCGACTCAACCATCCTGGACATCGGCAGTGCACCAGCAAGGAGGATGATGTCGGACAGGAAGTACCACTGCGTCTGCCCGATGCGCAGCGCAGAAGATCCCGAGAGACTCGCCAATTATGCGAGAAAGCTAGCATCTGCTGCAGGAAAAGTCCTGGACAGAAACATCTCTGGAAAGATCGGGGACTTACAAGCAGTAATGGCCGTGCCAGACACGGAGACGCCAACATTCTGCTTGCACACAGATGTCTCATGTAGACAGAGAGCAGACGTCGCGATATACCAAGACGTCTATGCTGTACACGCACCCACGTCGCTATACCACCAGGCGATTAAAGGGGTCCGAGTGGCGTACTGGGTAGGGTTCGACACAACCCCGTTCATGTACAATGCCATGGCGGGTGCCTACCCCTCATATTCGACAAACTGGGCAGACGAGCAGGTACTGAAGGCTAAGAACATAGGATTATGTTCAACAGACCTGACGGAAGGTAGACGAGGTAAATTGTCTATTATGAGAGGGAAGAAGCTAAAACCGTGTGACCGTGTGCTGTTCTCAGTAGGGTCAACGCTCTACCCGGAAAGCCGCAAGCTACTTAAGAGCTGGCACTTACCATCGGTGTTCCATCTAAAGGGCAAACTCAGCTTCACATGCCGCTGTGATACAGTGGTTTCGTGCGAGGGCTACGTCGTTAAGAGAATAACGATGAGCCCAGGCCTTTATGGAAAAACCACAGGGTATGCGGTAACCCACCACGCAGACGGATTCTTGATGTGCAAGACTACCGACACGGTTGACGGCGAAAGAGTGTCATTCTCGGTGTGCACATACGTGCCGGCGACCATTTGTGATCAAATGACCGGCATCCTTGCTACAGAAGTCACGCCGGAGGATGCACAGAAGCTGTTGGTGGGGCTGAACCAGAGAATAGTGGTTAACGGCAGAACGCAACGGAATACGAACACCATGAAAAACTATCTGCTTCCCGTGGTCGCCCAAGCCTTCAGTAAGTGGGCAAAGGAGTGCCGGAAAGACATGGAAGATGAAAAACTCCTGGGGGTCAGAGAAAGAACACTGACCTGCTGCTGTCTATGGGCATTCAAGAAGCAGAAAACACACACGGTCTACAAGAGGCCTGATACCCAGTCAATTCAGAAGGTTCAGGCCGAGTTTGACAGCTTTGTGGTACCGAGCCTGTGGTCGTCCGGGTTGTCAATCCCCTTGAGGACTAGAATCAAATGGTTGTTAAGCAAGGTGCCAAAAACCGACCTGATCCCATATAGCGGGGACGCCCAAGAAGCCCGGGACGCAGAAAAAGAAGCAGAGGAAGAACGAGAAGCAGAACTGACTCGTGAAGCCCTACCACCTCTACAGGCAGCACAGGAAGATGTTCAGGTCGAAATCGACGTGGAACAGCTTGAGGACAGAGCGGGTGCAGGAATAATAGAGACTCCTAGAGGAGCTATCAAAGTTACTGCCCAACNAACNGACCACGTCGTGGGAGAGTACCTGGTACTTTCCCCGCAGACCGTACTACGGAGCCAGAAGCTCAGCCTAATTCACGCTTTGGCGGAGCAAGTGAAGACGTGCACGCACAGCGGACGAGCAGGGAGGTACGCGGTCGAAGCGTACGACGGCCGAGTCCTAGTGCCCTCAGGCTATGCAATCTCGCCTGAAGACTTCCAGAGTCTAAGCGAAAGCGCAACGATGGTGTATAACGAAAGAGAGTTCGTAAACAGAAAGCTACACCACATTGCGATGCACGGACCAGCCCTGAACACCGACGAAGAGTCGTATGAGCTGGTGAGGGCAGAGAGGACAGAACACGAGTACGTCTACGATGTGGACCAGAGAAGATGCTGTAAGAAGGAAGAAGCTGCAGGACTGGTACTGGTGGGCGACTTGACTAATCCGCCCTACCACGAATTCGCATATGAAGGGCTAAAAATCCGCCCTGCCTGCCCATACAAAATTGCAGTCATAGGAGTCTTCGGAGTACCAGGATCTGGCAAGTCAGCTATTATCAAGAACCTAGTTACCAGGCAAGACCTGGTGACTAGCGGAAAGAAAGAAAACTGCCAAGAAATCACCACCGACGTGATGAGACAGAGAGGTCTAGAGATATCTGCACGTACGGTTGACTCGCTGCTCTTGAATGGATGCAACAGGCCAGTCGACGTGTTGTACGTAGACGAGGCGTTTGCGTGCCACTCTGGAACGTTACTTGCTTTGATCGCCTTGGTTAGACCAAGGCAGAAAGTTGTACTCTGTGGTGACCCGAAGCAGTGCGGCTTCTTCAATATGATGCAGATGAAAGTCAACTATAATCACAACATCTGCACCCAAGTGTACCACAAAAGTATCTCCAGGCGGTGTACACTGCCTGTGACCGCCATTGTGTCATCGTTGCATTACGAAGGCAAAATGCGCACTACGAATGAGTACAACAAGCCGATTGTAGTGGACACTACAGGCTCAACAAAACCTGACGCTGGAGATCTCGTGTTAACGTGCTTCAGAGGGTGGGTTAAACAACTGCAAATTGACTATCGTGGATACGAGGTCATGACAGCAGCCGCATCCCAAGGGTTAACCAGAAAAGGAGTTTATGCAGTTAGGCAAAAAGTTAATGAAAACCCGCTCTATGCATCAACGTCAGAGCACGTCAACGTACTCCTAACGCGTACGGAAGGTAAACTGGTATGGAAGACACTTTCCGGTGACCCGTGGATAAAGACGCTGCAGAACCCACCGAAAGGAAACTTCAAAGCAACTATCAAGGAGTGGGAGGTGGAGCATGCATCAATAATGGCGGGCATCTGCAGTCACCAAATGACCTTTGATACATTCCAAAACAAAGCCAATGTTTGTTGGGCTAAGAGCTTGGTCCCTATCCTCGAAACAGCGGGGATAAAACTAAATGATAGGCAGTGGTCCCAGATAATTCAAGCCTTCAAAGAAGATAAAGCATACTCACCTGAAGTAGCCCTGAATGAAATATGCACGCGCATGTATGGGGTGGATTTAGACAGTGGGCTATTTTCTAAACCATTGGTGTCTGTGTATTACGCGGATAACCACTGGGATAATAGGCCTGGAGGGAAGATGTTCGGATTCAACCCCGAGGCAGCATCCATTCTAGAAAGAAAGTATCCATTCACAAAAGGGAAGTGGAACGTCAACAAGCAGATCTGCGTGACCACCAGGAGGATAGAAGACTTTAACCCTACCACCAATATTATACCGGCCAATAGGAGACTACCACACTCATTAGTGGCCGAACACCGCCCAGTAAAAGGGGAAAGAATGGAATGGCTGGTTAATAAGATAAACGGCCACCACGTGCTCCTGGTCAGTGGCTATAATCTTGTACTGCCTACTAAGAGAGTCACTTGGGTAGCGCCACTAGGTGTCCGCGGAGCGGACTACACATACAACCTAGAGTTGGGTCTGCCAGCAACGCTTGGCAGGTATGACCTAGTGGTCATAAACATCCACACACCTTTTCGCATACACCATTACCAACAGTGCGTAGACCACGCAATGAAACTGCAAATGCTCGGGGGTGACTCATTGAGACTGCTCAAACCGGGTGGCTCTCTATTGATCAGAGCATATGGTTACGCAGATAGAACCAGTGAACGAGTCATCTGCGTGTTGGGACGCAAGTTCAGATCGTCTAGAGCGTTGAAACCACCATGTGTCACCAGCAACACTGAGATGTTTTTCCTATTCAGCAACTTTGACAATGGCAGAAGGAATTTCACAACTCATGTCATGAATAATCAACTGAATGCAGCCTTTGTAGGACAGGCCACCCGAGCAGGATGTGCACCGTCGTACCGGGTAAAACGCATGGACATCGCGAAGAACGATNNAGNNTGNNNNNNNNNNNNNNNNNNNNNNNNNNNNNNNNNNNNNNNNNNNNNNNNNNNNNNNNNNNNNNNNNNNNNNNNNNNNNNNNNNNNNNNNNNNNNNNNNNNNNNNNNNNNNNNNNNNNNNNNNNNNNNNNNNNNNNNNNNNNNNNNNNNNNNNNNNNNNNNNNNNNNNNNNNNNNNNNNNNNNNNNNNNNNNNNNNNNNNNNNNNNNNNNNNNNNNNNNNNNNNNNNNNNNNNNNNNNNNNNNNNNNNNNNNNNNNNNNNNNNNNNNNNNNNNNNNNNNNNNNNNNNNNNNNNNNNNNNNNNNNNNNNNNNNNNNNNNNNNNNNNNNNNNNNNNNNNNNNNNNNNNNNNNNNNNNNNNNNNNNNNNNNNNNNNNNNNNNNNNNNNNNNNNNNNNNNNNNNNNNNNNNNNNNNNNNNNNNNNNNNNNNNNNNNNNNNNNNNNNNNNNNNNNNNNNNNNNNNNNNNNNNNNNNNNNNNNNNNNNNNNNNNNNNNNNNNNNNNNNNNNNNNNNNNNNNNNNNNNNNNNNNNNNNNNNNNNNNNNNNNNNNNNNNNNNNNNNNNNNNNNNNNNNNNNNNGGCAGTGGACATGGCAGAGATATATACTATGTGGCCAAAGCAAACAGAGGCCAACGAGCAAGTCTGCCTATATGCCCTGGGGGAAAGTATTGAATCGATCAGGCAGAAATGCCCGGTGGATGATGCAGATGCATCGTCTCCTCCAAAAACTGTCCCGTGCCTTTGCCGTTACGCCATGACTCCGGAACGCGTCACCAGACTTCGCATGAACCACGTCACAAGTATAATTGTGTGTTCCTCGTTTCCCCTTCCAAAGTACAAAATAGAAGGAGTGCAAAAAGTCAAATGCTCTAAGGTAATGCTATTTGACCACAACGTGCCATCACGCGTAAGTCCAAGGGAATATAGATCTTCCCCGGAGGCTGCACAGGAAGCGAGTACAACCACGTCACTGACGCATAGCCAATTCGACCTAAGCGTTGACGGCGAGATACTACCCGTCCCGTCAGATCTGGATGCTGACGCCCCAGCCCTAGAACCAGCTCTAGACGACAGGGCGACACACACGTTGCCATCCACAACCGGAAACCTTGCGGCCGTGTCTGACTGGGTAATGAGCACCGTACCTGTCGCGCCGCCCAGAAGAAGGCGAGGGAGAAACCTGACTGTGACATGCGACGAGAGAGAAGGGAACATAACACCCATGGCTAGCGTCCGATTCTTTAGGGCAGAGCTGCGTCCGGTCGTACAAGAAACAGCGGAGACGCGTGACACAGCAATGTCTCTTCAGGCACCGCCGAGTACCGCCACGGAACTGAATCATCCGCCGATCTCCTTCGGAGCACCAAGCGAGACGTTCCCCGTTACATTTGGGGACTTCAACGAAGGAGAAATCGAAAGCTTGTCTTCTGAGCTGCTAACTTTCGGAGACTTCCTACCCGGAGAAGTGGATGACTTGACAGATAGCGACTGGTCCACGTGCTCAGACACGGACGACGAGTTATGACTAGACAGGGCAGGTGGGTATATATTCTCGTCGGACACCGGTCCAGGTCATTTACAACAGAAGTCAGTACGCCAGTCAGTGCTGCCGGTGAACACCCTGGAGGAAGTCCACGAGGAGAAGTGTTACCCACCTAAGTTGGATGAAGTAAAGGAGCAACTATTACTTAAGAAACTCCAGGAGAGTGCATCCATGGCCAACAGAAGCAGGTACCAGTCGCGCAAAGTAGAAAACATGAAAGCAACAATCATCCAGAGACTAAAGAGAGGCTGTAGACTATACTTAATGTCAGAGACCTCAAAAGTCCCTACTTACCGGACCACATATCCGGCGCCTGTGTACTCGCCTCCGGTCAACGTCCGACTGTCCAACCCCGAGTCCGCAGTGGCAGCATGCAATGAGTTCCTAGCTAGAAACTATCCAACTGTCTCATCATACCAAATTACCGACGAGTATGATGCATATTTAGACATGGTGGACGGGTCGGAGAGTTGCCTGGATCGAGCGACATTCAATCCGTCAAAACTTAGGAGCTACCCGAAACAGCACGCTTACCATGCGCCCTCCATCAGAAGCGCTGTACCGTCCCCATTCCAGAACACACTACAGAATGTACTGGCAGCAGCCACGAAAAGAAACTGCAACGTCACACAGATGAGGGAATTACCCACTTTGGACTCAGCAGTATTCAACGTGGAGTGTTTTAAAAAATTCGCATGCAACCAAGAATACTGGGAAGAATTTGCTGCCAGCCCTATTAGGATAACAACTGAGAATTTAACAACCTATGTTACTAAACTAAAAGGGCCAAAAGCAGCAGCGCTATTTGCNNNNNNNNNNNNNNNNNNNCCACTGCAGGAAGTACCAATGGATAGGTTCACAGTAGATATGAAAAGGGACGTGAAGGTGACTCCTGGTACAAAGCACACAGAGGAAAGACCTAAGGTGCAGGTTATACAGGCGGCTGAACCCTTGGCGACAGCATACCTATGTGGGATTCACAGAGAGCTGGTTAGGAGGCTGAACGCCGTCCTCCTACCCAATGTACATACACTATTTGATATGTCTGCCGAGGATTTCGATGCCATCATAGCCGCACACTTTAAGCCAGGAGACACTGTTTTAGAAACGGACATAGCCTCCTTTGACAAGAGCCAAGATGATTCACTTGCGCTTACTGCCTTGATGTTGTTAGAAGATTTAGGGGTGGATCACTCCCTGTTGGACTTGATAGAGGCCGCTTTTGGAGAGATTTCCAGCTGTCANNNNNNNNNNNNNNNNNNNNNNNNNNNNGGCGCCATGATGAAATCTGGTATGTTCCTAACTCTGTTCGTCAACACATTGCTAAACATCACCATCGCTAGCCGCGTGCTGGAAGATCGTCTGACAAAATCCGCGTGCGCGGCCTTCATCGGCGACGACAACATAATACATGGAGTCGTCTCCGATGAATTGATGGCAGACAGATGCGCCACTTGGATGAACATGGAAGTGAAGATCATAGATGCAGTTGTATCCTTGAAAGCCCCTTACTTTTGTGGAGGGTTTATACTGCACGATACTGTGACGGGAACAGCCTGCAGAGTGGCAGACCCGCTAAAAAGGCTATTCAAACTGGGCAAACCGCTAGCGGCAGGTGACGAACAAGATGAAGATAGAAGACGAGCGCTGGCTGACGAAGTGATCAGATGGCAACGAACAGGGCTAATTGATGAGTTGGAGAAAGCGGTATACTCTAGGTATGAAGTGCAGGGTATATCAGTTGTGGTAATGTCCATGGCCACCTTTGCAAGCTCCAGATCTAACTTCGAGAAGCTCAGAGGACCCGTCATAACTTTGTACGGCGGTCCTAAATAGATGGAGTACATCCCAACCCAAACTTTTTACAATAGGAGGTACCAGCCTCGACCCTGGACTCCGCGCCCCACTATCCAAGTAATCAGGCCCAGACCGCGCCCTCAGAGGCAAGCCGGGCAACTTGCCCAGCTGATCTCAGCAGTTAATAAACTGACAATGCGCGCGGTACCCCAACAGAAGCCACGCAGGAATCGGAAGAATAAGAAGCAAAAGCAAAAGCGACAGGCGCCACAAAACAACACAAATCAAAAGAAGCAGCCGCCTAAAAAGAAACCAGCTCAAAAGAAAAAGAAGCCGGGCCGCAGAGAGAGGATGTGCATGAAAATCGAAAATGATTGTATTTTTGAAGTCAAGTATGAAGGTAAGGTAACAGGTTACGCGTGCTTGGTGGGGGACAAAGTAATGAAACCAGCACACGTAAAGGGGACCATCGATAACGCGGACCTGGCCAAACTGGCCTTTAAGCGGTCATCTAAGTATGACCTTGAATGCGCGCAGATACCCGTGCACATGAAGTCCGACGCTTCGAAGTTCACCCATGAGAAACCAGAGGGGTACTACAACTGGCACCACGGAGCAGTACAGTACTCAGGAGGCCGGTTCACCATCCCCACAGGTGCTGGCAAACCAGGGGACAGCGGCAGACCGATCTTCGACAACAAGGGACGCGTGGTGGCCATAGTCTTAGGAGGAGCTAATGAAGGAGCCCGTACAGCCCTCTCGGTGGTGACCTGGAATAAAGACATTGTCACTAAAATCACCCCCGAGGGGGCCGAAGAGTGGAGTCTTGCCATCCCAGTCATGTGCCTGCTGGCAAATACCACGTTCCCCTGCTCCCAGCCCCCTTGCACTCCCTGCTGCTATGAAAGGGAACCAGAGGAAACCCTACGCATGCTTGAGGACAACGTCATGAGACCTGGGTACTATCAGCTGCTACAAGCATNNNNNNNNNNNNNNNNNNNNNNNNNNNNNNNNNNNNNNNNNNNNNNNNNNNNNNNNNNNNNNNNNNNNNNNNNNNNNNNNNNNNNNNNNNNNNNNNNNNNNNNNNNNNNNNNNNNNNNNNNNNNNNNNNNNNNNNNNNNNNNNNNNNNNNNNNNNNNNNNNNNNNNNNNNNNNNNNNNNNNNNNNNNNNNNNNNNNNATAAAGACGGATGATAGCCACGATTGGACCAAGCTGCGTTACATGGACAACCACACGCCAGCGGACGCAGAGAGGGCGGGGCTATTTGTAAGAACATCAGCACCGTGCACGATTACTGGAACAATGGGACACTTCATCCTGACCCGATGTCCGAAAGGGGAAACTCTGACGGTGGGATTCACTGACAGTAGGAAGATCAGTCACTCATGTACGCACCCATTTCACCACGACCCTCCTGTGATAGGCCGGGAGAAATTCCATTCCCGACCGCAGCACNNNNNNGAGCTGCCTTGCAGCACGTACGTGCAGAGCACCGCCGCAACTACCGAGGAGATAGAGGTACACATGCCCCCAGACACCCCTGATCGCACATTGATGTCACAACAGTCCGGCAACGTAAAGATCACAGTTAATGGCCAGACGGTGCGGTACAAGTGTAATTGCGGTGGCTCAAATGAAGGACTAATAACTACAGACAAAGTGATTAATAATTGCAAAGTTGATCAATGTCATGCCGCGGTCACCAATCACAAAAAGTGGCAGTACAACTCCCCTCTGGTCCCGCGTAATGCTGAACTTGGGGACCGAAAAGGAAAAATCCACATCCCGTTTCCGCTGGCAAATGTAACATGCAGGGTGCCTAAAGCAAGGAACCCCACCGTGACGTACGGGAAAAACCAAGTCATCATGCTACTGTATCCCGACCACCCAACACTCCTGTCCTACCGGAACATGGGAGAAGAACCAAACTACCAAGAAGAGTGGGTGACGCATAAGAAGGAAGTCGTGCTAACCGTGCCGACTGAAGGGCTCGAGGTCACGTGGGGTAACAACGAGCCGTATAAGTATTGGCCGCAGTTATCTACAAACGGTACAGCCCATGGCCACCCGCATGAGATAATTCTGTATTATTATGAGCTGTACCCTACTATGACTGTAGTAGTTGTGTCAGTGGCCTCGTTCGTACTCCTGTCGATGGTGGGTGTGGCAGTGGGGATGTGCATGTGTGCACGACGCAGATGCANNNNNNNNNNNNNNNNNNNNNNNNNNNNNNNNNNNNNNNNNNNNNNNNNNNNNNNNNNNNNNNNNNNNNNNNNNNNNNNNNNNNNNNNNNNNNNNNNNNNNNNNNNNNNNNNNNNNNNNNNNNNNNNNNNNNNNNNNNNNNNNNNNNNNNNNNNNNNNNNNNNNNNNNNNNNNNNNNNNNNNNNNNNNNNNNNNNNNNNNNNNNNNNNNNNNNNNNNNNNNNNNNNNNNNNNNNNNNNNNNNNNNNNNNNNNNNNNNAGCGCGTACGAACACGTAACAGTGATCCCGAACACGGTGGGAGTACCGTATAAGACTCTAGTCAATAGACCGGGCTACAGTCCCATGGTATTGGAGATGGAACTACTGTCAGTCACTTTGGAGCCAACGCTATCGCTTGATTACATCACGTGCGAGTACAAAACCGTTATCCCGTCTCCGTACGTGAAATGCTGCGGTACAGCAGAGTGCAAGGACAAAAACCTACCTGACTACAGCTGTAAGGTCTTCACCGGCGTCTACCCATTTATGTGGGGCGGAGCCTANNNNNNNNNNNNNNNNNNNNNNNNNNNNNNNNNNNNNNNNNNNNNNNNNNNNNNNNNNNNNNNNNNNNNNNNNNNNNNNNNNNNNNNNNNNNNNNNNNNNNNNNNNNNNNNNNNNNNNNNNNNNNNNNNNNNNNNNNNNNNNNNNNNNNNNNNNNNNNNNNNNNNNNNNNNNNNNNNNNNNNNNNNNNNNNNNNNNGCCAAATTCATTGTGGGGCCAATGTCTTCAGCCTGGACACCTTTCGACAACAAAATTGTGGTGTACAAAGGTGACGTCTATAACATGGACTACCCGCCCTTTGGCGCAGGAAGACCAGGACAATTTGGCGATATCCAAAGTCGCACACCTGAGAGTACAGACGTCTATGCTAATACACAACTGGTACTGCAGAGACCGGCTGCGGGTACGGTACATGTGCCATACTCTCAGGCACCATCTGGCTTTAAGTATTGGCTAAAAGAACGAGGGGCGTCGCTGCAGCACACAGCACCATTTGGCTGCCAAATAGCAACAAACCCGGTAAGAGCGGTGAATTGCGCCGTAGGGAACATGCCCATCTCCATCGACATACCGGA-------------------------------------------------------------------------------------------------------------------------------------------------------------------------------------------------------------------------------------------------------------------------------------------------------------------------------------------------------------------------------------------------------------------------------------------------------------------------------------
		</sequence>
		<sequence>
			<taxon idref="MK244638|Brazil|RJ|Mesquita|2016-04-05"/>
			-----------------------------------------------------------------------------------------------------------------------------------------------------------------------------------------------------------------------------------------------CGTCTGCCCGATGCGCAGCGCAGAAGATCCCGAGAGACTCGCCAATTATGCGAGAAAGCTAGCATCTGCTGCAGGAAAAGTCCTGGACAGAAACATCTCTGGAAAGATCGGGGACTTACAAGCAGTAATGGCCGTGCCAGACACGGAGACGCCAACATTCTGCTTGCACACAGATGTCTCATGTAGACAGAGAGCAGACGTCGCGATATACCAAGACGTCTATGCTGTACACGCACCCACGTCGCTATACCACCAGGCGATTAAAGGGGTCCGAGTGGCGTACTGGGTAGGGTTCGACACAACCCCGTTCATGTACAATGCCATGGCGGGTGCCTACCCCTCATATTCGACAAACTGGGCAGACGAGCAGGTACTGAAGGCTAAGAACATAGGATTATGTTCAACAGACCTGACGGAAGGTAGACGAGGTAAATTGTCTATTATGAGAGGGAAGAAGCTAAAACCGTGTGACCGTGTGCTGTTCTCAGTAGGGTCAACGCTCTACCCGGAAAGCCGCAAGCTACTTAAGAGCTGGCACTTACCATCGGTGTTCCATCTAAAGGGCAAACTCAGCTTCACATGCCGCTGTGATACAGTGGTTTCGTGCGAGGGCTACGTCGTTAAGAGAATAACGATGAGCCCAGGCCTTTATGGAAAAACCACAGGGTATGCGGTAACCCACCACGCAGACGGATTCTTGATGTGCAAGACTACCGACACGGTTGACGGCGAAAGAGTGTCATTCTCGGTGTGCACATACGTGCCGGCGACCATTTGTGATCAAATGACCGGCATCCTTGCTACAGAAGTCACGCCGGAGGATGCACAGAAGCTGTTGGTGGGGCTGAACCAGAGAATAGTGGTTAACGGCAGAACGCAACGGAATACGAACACCATGAAAAACTATCTGCTTCCCGTGGTCGCCCAAGCCTTCAGTAAGTGGGCAAAGGAGTGCCGGAAAGACATGGAAGATGAAAAACTCCTGGGGGTCAGAGAAAGAACACTGACCTGCTGCTGTCTATGGGCATTCAAGAAGCAGAAAACACACACGGTCTACAAGAGGCCTGATACCCAGTCAATTCAGAAGGTTCAGGCCGAGTTTGACAGCTTTGTGGTACCGAGCCTGTGGTCGTCCGGGTTGTCAATCCCCTTGAGGACTAGAATCAAATGGTTGTTAAGCAAGGTGCCAAAAACCGACCTGATCCCATATAGCGGGGACGCCCAAGAAGCCCGGGACGCAGAAAAAGAAGCAGAGGAAGAACGAGAAGCANNNNNNNNNNNNNNNNNNNNNNNNNNNNNNNNNNNNNNNNNNNNNNNNNNNNNNNNNNNNNNNNNNNNNNNNNNNNNNNNNNNNNNNNNNNNNNNNNNNNTNNNAGAGACTCCTAGAGGAGCTATCAAAGTTACTGCCCAACTAACGGACCACGTCGTGGGAGAGTACCTGGTACTTTCCCCGCAGACCGTACTACGGAGCCAGAAGCTCAGCCTAATTCACGCTTTGGCGGAGCAAGTGAAGACGTGCACGCACAGCGGACGAGCAGGGAGGTACGCGGTCGAAGCGTACGACGGCCGAGTCCTAGTGCCCTCAGGCTATGCAATCTCGCCTGAAGACTTCCAGAGTCTAAGCGAAAGCGCAACGATGGTGTATAACGAAAGAGAGTTCGTAAACAGAAAGCTACACCACATTGCGATGCACGGACCAGCCCTGAACACCGACGAAGAGTCGTATGAGCTGGTGAGGGCAGAGAGGACAGAACACGAGTACGTCTACGATGTGGACCAGAGAAGATGCTGTAAGAAGGAAGAAGCTGCAGGACTGGTACTGGTGGGCGACTTGACTAATCCGCCCTACCACGAATTCGCATATGAAGGGCTAAAAATCCGCCCTGCCTGCCCATACAAAATTGCAGTCATAGGAGTCTTCGGAGTACCAGGATCTGGCAAGTCAGCTATTATCAAGAACCTAGTTACCAGGCAAGACCTGGTGACTAGCGGAAAGAAAGAAAACTGCCAAGAAATCACCACCGACGTGATGAGACAGAGAGGTCTAGAGATATCTGCACGTACGGTTGACTCGCTGCTCTTGAATGGATGCAACAGGCCAGTCGACGTGTTGTACGTAGACGAGGCGTTTGCGTGCCACTCTGGAACGTTACTTGCTTTGATCGCCTTGGTTAGACCAAGGCAGAAAGTTGTACTCTGTGGTGACCCGAAGCAGTGCGGCTTCTTCAATATGATGCAGATGAAAGTCAACTATAATCACAACATCTGCACCCAAGTGTACCACAAAAGTATCTCCAGGCGGTGTACACTGCCTGTGACCGCCATTGTGTCATCGTTGCATTACGAAGGCAAAATGCGCACTACGAATGAGTACAACAAGCCGATTGTAGTGGACACTACAGGCTCAACAAAACCTGACGCTGGAGATCTCGTGTTAACGTGCTTCAGAGGGTGGGTTAAACAACTGCAAATTGACTATCGTGGATACGAGGTCATGACAGCAGCCGCATCCCAAGGGTTAACCAGAAAAGGAGTTTATGCAGTTAGGCAAAAAGTTAATGAAAACCCGCTCTATGCATCAACGTCAGAGCACGTCAACGTACTCCTAACGCGTACGGAAGGTAAACTGGTATGGAAGACACTTTCCGGTGACCCGTGGATAAAGACGCTGCAGAACCCACCGAAAGGAAACTTCAAAGCAACTATCAAGGAGTGGGAGGTGGAGCATGCATCAATAATGGCGGGCATCTGCAGTCACCAAATGACCTTTGATACATTCCAAAACAAAGCCAATGTTTGTTGGGCTAAGAGCTTGGTCCCTATCCTCGAAACAGCGGGGATAAAACTAAATGATAGGCAGTGGTCCCAGATAATTCAAGCCTTCAAAGAAGATAAAGCATACTCACCTGAAGTAGCCCTGAATGAAATATGCACGCGCATGTATGGGGTGGATTTAGACAGTGGGCTATTTTCTAAACCATTGGTGTCTGTGTATTACGCGGATAACCACTGGGATAATAGGCCTGGAGGGAAGATGTTCGGATTCAACCCCGAGGCAGCATCCATTCTAGAAAGAAAGTATCCATTCACAAAAGGGAAGTGGAACATCAACAAGCAGATCTGCGTGACCACCAGGAGGATAGAAGACTTTAACCCTACCACCAATATTATACCGGCCAATAGGAGACTACCACACTCATTAGTGGCCGAACACCGCCCAGTAAAAGGGGAAAGAATGGAATGGCTGGTTAATAAGATAAACGGCCACCACGTGCTCCTGGTCAGTGGCTATAATCTTGTACTGCCTACTAAGAGAGTCACTTGGGTAGCGCCACTAGGTGTCCGCGGAGCGGACTACACATACAACCTAGAGTTGGGTCTGCCAGCAACGCTTGGCAGGTATGACCTAGTGGTCATAAACATCCACACACCTTTTCGCATACACCATTACCAACAGTGCGTAGACCACGCAATGAAACTGCAAATGCTCGGGGGTGACTCATTGAGACTGCTCAAACCGGGTGGCTCTCTATTGATCAGAGCATATGGTTACGCAGATAGAACCAGTGAACGAGTCATCTGCGTGTTGGGACGCAAGTTCAGATCGTCTAGAGCGTTGAAACCACCATGTGTCACCAGCAACACTGAGATGTTTTTTCTATTCAGCAACTTTGACAATGGCAGAAGGAATTTCACAACTCATGTCATGAATAATCAACTGAATGCAGCCTTTGTAGGACAGGCCACCCGAGCAGGATGTGCACCGTCGTACCGGGTAAAACGCATGGACATCGCGAAGAACGATNNNNNNNNNNNNNNNNNNNNNNNNNNNNNNNNNNNNNNNNNNNNNNNNNNNNNNNNNNNNNNNNNNNACNAAAAATGGCCGGAGTCCTTTAAGAATAGTGCAACACCAGTGGGAACCGCNAAAACAGTCATGTGCGGTACGTATCCAGTAATCCACGCCGTTGGACCGAATTTNTCTAATTATTTGGAATCTGAANGGGACCGGGAATTGGCAGCTGCCTATCGAGAAGTCGCAAAGGAAGTAACTAGACTGGGAGTAAATAGTGTAGCTATACCTCTCCTCTCCACAGGTNNNNNNNNNNNNNNNNNNNNNNNNNNNNNNNNNNNNNNNNNNNNNNNNNNNNNNNNNNNNNNNNNNNNNNNNNNNNNNNNNNNNNNNNNNNNNNNNNNNNNNNNNNNNNNNAANAAAATATCCGAGGCCATACAGATGCGGACNCAAGTGGAGTTGCTGGATGAGCACATCTCCATAGACTGCGATATTGTTCGCGTGCACCCTGACAGCAGCTTGGCAGGCAGAAAAGGATACAGCACCACGGAAGGCGCACTGTACTCATATCTAGAAGGGACTCGTTTTCACCAGACGGCAGTGGACATGGCAGAGATATATACTATGTGGCCAAAGCAAACAGAGGCCAACGAGCAAGTCTGCCTATATGCCCTGGGGGAAAGTATTGAATCGATCAGGCAGAAATGCCCGGTGGATGATGCAGATGCATCGTCTCCTCCAAAAACTGTCCCGTGCCTTTGCCGTTACGCCATGACTCCGGAACGCGTCACCCGACTTCGCATGAACCACGTCACAAGTATAATTGTGTGTTCCTCGTTTCCCCTTCCAAAGTACAAAATAGAAGGAGTGCAAAAAGTCAAATGCTCTAAGGTAATGCTATTTGACCACAACGTGCCATCACGCGTAAGTCCAAGGGAATATAGATCTTCCCCGGAGGCTGCACAGGAAGCGAGTACAACCACGTCACTGACGCATAGCCAATTCGACCTAAGCGTTGACGGCGAGATACTACCCGTCCCGTCAGATCTGGATGCTGACGCCCCAGCCCTAGAACCAGCTCNNNNNNNNNNNNNNNNNNNNNNNNNNNNNNNNNNNNNNNNNNNNNNNNNNNNNNNNNNNNNNNNNNNNNNNNNNNNNNNNNNNNNNNNNNNNNNNNNNNNNNNNNNNNNNNNNNNNNNNNNNNNNNNNNNNNNNNNNNNNNNNNNNNNNNNNNNNNNNNNNNNNNNNNNNNNNNNNNNNNNNNNNNNNNNNNNNNNNNNNNNNNNNNNNNNNNNNNNNNNNNNNNNNNNNNNNNNNNNNNNNCAGGCACCGCCGAGTACCGCCACGGAACTGAATCATCCGCCGATCTCCTTCGGAGCACCAAGCGAGACGTTCCCCATTACATTTGGGGACTTCAACGAAGGAGAAATCGAAAGCTTGTCTTCTGAGCTGCTAACTTTCGGAGACTTCCTACCCGGAGAAGTGGATGACTTGACAGATAGCGACTGGTCCACGTGCTCAGACACGGACGACGAGTTATGACTAGACAGGGCAGGTGGGTATATATTCTCGTCGGACACCGGTCCAGGTCATTTACAACAGAAGTCAGTACGCCAGTCAGTGCTGCCGGTGAACACCCTGGAGGAAGTCCACGAGGAGAAGTGTTACCCACCTAAGTTGGATGAAGTAAAGGAGCAACTATTACTTAAGAAACTCCAGGAGAGTGCATCCATGGCCAACAGAAGCAGGTACCAGTCGCGCAAAGTAGAAAACATGAAAGCAACAATCATCCAGAGACTAAAGAGAGGCTGTAGACTATACTTAATGTCAGAGACCTCAAAAGTCCCTACTTACCGGACCACATATCCGGCGCCTGTGTACTCGCCTCCGGTCAACGTCCGACTGTCCAACCCCGAGTCCGCAGTGGCAGCATGCAATGAGTTCCTAGCTAGAAACTATCCAACTGTCTCATCATACCAAATTACCGACGAGTATGATGCATATTTAGACATGGTGGACGGGTCGGAGAGTTGCCTGGATCGAGCGACATTCAATCCGTCAAAACTTAGGAGCTACCCGAAACAGCACGCTTACCATGCGCCCTCCATCAGAAGCGCTGTACCGTCCCCATTCCAGAACACACTACAGAATGTACTGGCAGCAGCCACGAAAAGAAACTGCAACGTCACACAGATGAGGGAATTACCCACTTTGGACTCAGCAGTATTCAACGTGGAGTGTTTTAAAAAATTCGCATGCAACCAAGAATACTGGGAAGAATTTGCTGCCAGCCCTATTAGGATAACAACTGAGAATTTAACAACCTATGTTACTAAACTAAAAGGGCCAAAAGCAGCAGCGCTATTTGCNNNNNNNNNNNNNCTGCTGCCACTGCAGGAAGTACCAATGGATAGGTTCACAGTAGATATGAAAAGGGACGTGAAGGTGACTCCTGGTACAAAGCACACAGAGGAAAGACCTAAGGTGCAGGTTATACAGGCGGCTGAACCCTTGGCGACAGCATACCTATGTGGGATTCACAGAGAGCTGGTTAGGAGGCTGAACGCCGTCCTCCTACCCAATGTACATACACTATTTGATATGTCTGCCGAGGATTTCGATGCCATCATAGCCGCACACTTTAAGCCAGGAGACACTGTTTTAGAAACGGACATAGCCTCCTTTGACAAGAGCCAAGATGATTCACTTGCGCTTACTGCCTTGATGTTGTTAGAAGATTTAGGGGTGGATCACTCCCTGTTGGACTTGATAGAGGCCGCTTTTGGAGAGATTTCCAGCTGTCANNNNNNNNNNNNNNNNNNNNNNNNNNNNGGCGCCATGATGAAATCTGGTATGTTCCTAACTCTGTTCGTCAACACATTGCTAAACATCACCATCGCTAGCCGCGTGCTGGAAGATCGTCTGACAAAATCCGCGTGCGCGGCCTTCATCGGCGACGACAACATAATACATGGAGTCGTCTCCGATGAATTGATGGCAGACAGATGCGCCACTTGGATGAACATGGAAGTGAAGATCATAGATGCAGTTGTATCCTTGAAAGCCCCTTACTTTTGTGGAGGGTTTATACTGCACGATACTGTGACGGGAACAGCCTGCAGAGTGGCAGACCCGCTAAAAAGGCTATTCAAACTGGGCAAACCGCTAGCGGCAGGTGACGAACAAGATGAAGATAGAAGACGAGCGCTGGCTGACGAAGTGATCAGATGGCAACGAACAGGGCTAATTGATGAGTTGGAGAAAGCGGTATACTCTAGGTATGAAGTGCAGGGTATATCAGTTGTGGTAATGTCCATGGCCACCTTTGCAAGCTCCAGATCTAACTTCGAGAAGCTCAGAGGACCCNNNNNNNNNNNNNNNNNNNNNNNNNNNNNNNNNNNNNNNNNNNNNNNNNNNNNNNNNNNNNNNNNNNNNNNNNNNNNNNNNNNNNNNNNNNNNNNNNNNNNNNNNNNNNNNNNNNNNNNNNNNNNNNNNNNNNNNNNNNNNNNNNNNNNNNNNNNNNNNNNNNNNNNNNCAGTTAATAAACTGACAATGCGCGCGGTACCCCAACAGAAGCCACGCAGGAATCGGAAGAATAAGAAGCAAAAGCAAAAGCGACAGGCGCCACAAAACAACACAAACCAAAAGAAGCAGCCGCCTAAAAAGAAACCAGCTCAAAAGAAAAAGAAGCCGGGCCGCAGAGAGAGGATGTGCATGAAAATCGAAAATGATTGTATTTTTGAAGTCAAGTATGAAGGTAAGGTAACAGGTTACGCGTGCTTGGTGGGGGACAAAGTAATGAAACCAGCACACGTAAAGGGGACCATCGATAACGCGGACCTGGCCAAACTGGCCTTTAAGCGGTCATCTAAGTATGACCTTGAATGCGCGCAGATACCCGTGCACATGAAGTCCGACGCTTCGAAGTTCACCCATGAGAAACCAGAGGGGTACTACAACTGGCACCACGGAGCAGTACAGTACTCAGGAGGCCGGTTCACCATCCCCACAGGTGCTGGCAAACCAGGGGACAGCGGCAGACCGATCTTCGACAACAAGGGACGCGTGGTGGCCATAGTCTTAGGAGGAGCTAATGAAGGAGCCCGTACAGCCCTCTCGGTGGTGACCTGGAATAAAGACATTGTCACTAAAATCACCCCCGAGGGGGCCGAAGAGTGGAGTCTTGCCATCCCAGTCATGTGCCTGCTGGCAAATACCACGTTCCCCTGCTCCCAGCCCCCTTGCACTCCCTGCTGCTATGAAAGGGAACCAGAGGAAACCCTACGCATGCTTGAGGACAACGTCATGAGACCTGGGTACTATCAGCTGCTACAAGCATNNNNNNNNNNNNNNNNNNNNNNNNNNNNNNNNNNNNNNNNNNNNNNNNNNNNNNNNNNNNNNNNNNNNNNNNNNNNNNNNNNNNNNNNNNNNNNNNNNNNNNNNNNNNNNNNNNNNNNNNNNNNNNNNNNNNNNNNNNNNNNNNNNNNNNNNNNNNNNNNNNNNNNNNNNNNNNNNNNNNNNNNNNNNNNNNNNNNNNNNNAGNCGGATGATAGCCACGATTGGACCAAGCTGCGTTACATGGACAACCACACGCCAGCGGACGCAGAGAGGGCGGGGCTATTTGTAAGAACATCAGCACCGTGCACGATTACTGGAACAATGGGACACTTCATCCTGACCCGATGTCCGAAAGGGGAAACTCTGACGGTGGGATTCACTGACAGTAGGAAGATCAGTCACTCATGTACGCACCCATTTCACCACGACCCTCCTGTGATAGGCCGGGAGAAATTCCATTCCCGACCGCAGCACGGTAAAGAGCTGCCTTGCAGCACGTACGTGCAGAGCACCGCCGCAACTACCGAGGAGATAGAGGTACACATGCCCCCAGACACCCCTGATCGCACATTGATGTCACAACAGTCCGGCAACGTAAAGATCACAGTTAATGGCCAGACGGTGCGGTACAAGTGTAATTGCGGTGGCTCAAATGAAGGACTAATAACTACAGACAAAGTGATTAATAACTGCAAAGTTGATCAATGTCATGCCGCGGTCACCAATCACAAAAAGTGGCAGTACAACTCCCCTCTGGTCCCGCGTAATGCTGAACTTGGGGACCGAAAAGGAAAAATCCACATCCCGTTTCCGCTGGCAAATGTAACATGCAGGGTGCCTAAAGCAAGGAACCCCACCGTGACGTACGGGAAAAACCAAGTCATCATGCTACTGTATCCCGACCACCCAACACTCCTGTCCTACCGGAACATGGGAGAAGAACCAAACTACCAAGAAGAGTGGGTGACGCATAAGAAGGAAGTCGTGCTAACCGTGCCGACTGAAGGGCTCGAGGTCACGTGGGGTAACAACGAGCCGTATAAGTATTGGCCGCAGTTATCTACAAACGGTACAGCCCATGGCCACCCGCATGAGATAATTCTGTATTATTATGAGCTGTACCCTACTATGACTGTAGTAGTTGTGTCAGTGGCCTCGTTCGTACTCCTGTCGATGGTGGGTGTGGCAGTGGGGATGTGCATGTGTGCACGACGCAGATGCANNNNNNNNNNNNNNNNNNNNNNNNNNNNNNNNNNNNNNNNNNNNNNNNNNNNNNNNNNNNNNNNNNNNNNNNNNNNNNNNNNNNNNNNNNNNNNNNNNNNNNNNNNNNNNNNNNNNNNNNNNNNNNNNNNNNNNNNNNNNNNNNNNNNNNNNNNNNNNNNNNNNNNNNNNNNNNNNNNNNNNNNNNNNNNNNNNNNNNNNNNNNNNNNNNNNNNNNNNNNNNNNNNNNNNNNNNNNNNNNNNNNNNNNNNNNNNNNNAGCGCGTACGAACACGTAACAGTGATCCCGAACACGGTGGGAGTACCGTATAAGACTCTAGTCAATAGACCGGGCTACAGTCCCATGGTATTGGAGATGGAACTACTGTCAGTCACTTTGGAGCCAACGCTATCGCTTGATTACATCACGTGCGAGTACAAAACCGTTATCCCGTCTCCGTACGTGAAATGCTGCGGTACAGCAGAGTGCAAGGACAAAAACCTACCTGACTACAGCTGTAAGGTCTTCACCGGCGTCTACCCATTTATGTGGGGCGGAGCCTANNNNNNNNNNNNNNNNNNNNNNNNNNNNNNNNNNNNNNNNNNNNNNNNNNNNNNNNNNNNNNNNNNNNNNNNNNNNNNNNNNNNNNNNNNNNNNNNNNNNNNNNNNNNNNNNNNNNNNNNNNNNNNNNNNNNNNNNNNNNNNNNNNNNNNNNNNNNNNNNNNNNNNNNNNNNNNNNNNNNNNNNNNNNNNNNNNNNGCCAAATTCATTGTGGGGCCAATGTCTTCAGCCTGGACACCTTTCGACAACAAAATTGTGGTGTACAAAGGTGACGTCTATAACATGGACTACCCGCCCTTTGGCGCAGGAAGACCAGGACAATTTGGCGATATCCAAAGTCGCACACCTGAGAGTACAGACGTCTATGCTAATACACAACTGGTACTGCAGAGACCGGCTGCGGGTACGGTACATGTGCCATACTCTCAGGCACCATCTGGCTTTAAGTATTGGCTAAAAGAACGAGGGGCGTCGCTGCAGCACACAGCACCATTTGGCTGCCAAATAGCAACAAACCCGGTAAGAGCGGTGAATTGCGCCGTAGGGAACATGCCCATCTCCATCGACATACCGGA-------------------------------------------------------------------------------------------------------------------------------------------------------------------------------------------------------------------------------------------------------------------------------------------------------------------------------------------------------------------------------------------------------------------------------------------------------------------------------------
		</sequence>
		<sequence>
			<taxon idref="MK244637|Brazil|RJ|2016-05-10"/>
			-----------------------------------------------------------------------------------------------------------------------------------------------------------------------------------------------------------------------------------------------CGTCTGCCCGATGCGCAGCGCAGAAGATCCCGAGAGACTCGCCAATTATGCGAGAAAGCTAGCATCTGCTGCAGGAAAAGTCCTGGACAGAAACATCTCTGGAAAGATCGGGGACTTACAAGCAGTAATGGCCGTGCCAGACACGGAGACGCCAACATTCTGCTTGCACACAGATGTCTCATGTAGACAGAGAGCAGACGTCGCGATATACCAAGACGTCTATGCTGTACACGCACCCACGTCGCTATACCACCAGGCGATTAAAGGGGTCCGAGTGGCGTACTGGGTAGGGTTCGACACAACCCCGTTCATGTACAATGCCATGGCGGGTGCCTACCCCTCATATTCGACAAACTGGGCAGACGAGCAGGTACTGAAGGCTAAGAACATAGGATTATGTTCAACAGACCTGACGGAAGGTAGACGAGGTAAATTGTCTATTATGAGAGGGAAGAAGCTAAAACCGTGTGACCGTGTGCTGTTCTCAGTAGGGTCAACGCTCTACCCGGAAAGCCGCAAGCTACTTAAGAGCTGGCACTTACCATCGGTGTTCCATCTAAAGGGCAAACTCAGCTTCACATGCCGCTGTGACACAGTGGTTTCGTGCGAGGGCTACGTCGTTAAGAGAATAACGATGAGCCCAGGCCTTTATGGAAAAACCACAGGGTATGCGGTAACCCACCACGCAGACGGATTCTTGATGTGCAAGACTACCGACACGGTTGACGGCGAAAGAGTGTCATTCTCGGTGTGCACATACGTGCCGGCGACCATTTGTGATCAAATGACCGGCATCCTTGCTACAGAAGTCACGCCGGAGGATGCACAGAAGCTGTTGGTGGGGCTGAACCAGAGAATAGTGGTTAACGGCAGAACGCAACGGAATACGAACACCATGAAAAACTATCTGCTTCCCGTGGTCGCCCAAGCCTTCAGTAAGTGGGCAAAGGAGTGCCGGAAAGACATGGAAGATGAAAAACTCCTGGGGGTCAGAGAAAGAACACTGACCTGCTGCTGTCTATGGGCATTCAAGAAGCAGAAAACACACACGGTCTACAAGAGGCCTGATACCCAGTCAATTCAGAAGGTTCAGGCCGAGTTTGACAGCTTTGTGGTACCGAGCCTGTGGTCGTCCGGGTTGTCAATCCCCTTGAGGACTAGAATCAAATGGTTGTTAAGCAAGGTGCCAAAAACCGACCTGATCCCATATAGCGGGGACGCCCAAGAAGCCCGGGACGCAGAAAAAGAAGCAGAGGAAGAACGAGAAGCAGNNNNNNNNNNNNNNNNNNNNNNNNNNNNNNNNNNNNNNNNNNNNNNNNNNNNNNNNNNNNNNNNNNNNNNNNNNNNNNNNNNNNNNNNNNNNNNNNNNNNNNNNNNNNNNNNNNNNNNNNNNATCAAAGTTACTGCCCAACCAACAGACCACGTCGTNGGAGAGTACCTGGTACTTTCCCCGCAGACCGTACTACGGAGCCAGAAGCTCAGCCTAATTCACGCTTTGGCGGAGCAAGTGAAGACGTGCACGCACAGCGGACGAGCAGGGAGGTACGCGGTCGAAGCGTACGACGGCCGAGTCCTAGTGCCCTCAGGCTATGCAATCTCGCCTGAAGACTTCCAGAGTCTAAGCGAAAGCGCAACGATGGTGTATAACGAAAGAGAGTTCGTAAACAGAAAGCTACACCACATTGCGATGTACGGACCAGCCCTGAACACCGACGAAGAGTCGTATGAGCTGGTGAGGGCAGAGAGGACAGAACACGAGTACGTCTACGATGTGGACCAGAGAAGATGCTGTAAGAAGGAAGAAGCTGCAGGACTGGTACTGGTGGGCGACTTGACTAATCCGCCCTACCACGAATTCGCATATGAAGGGCTAAAAATCCGCCCTGCCTGCCCATACAAAATTGCAGTCATAGGAGTCTTCGGAGTACCAGGATCTGGCAAGTCAGCTATTATCAAGAACCTAGTTACCAGGCAAGACCTGGTGACTAGCGGAAAGAAAGAAAACTGCCAAGAAATCACCACCGACGTGATGAGACAGAGAGGTCTAGAGATATCTGCACGTACGGTTGACTCGCTGCTCTTGAATGGATGCAACAGGCCAGTCGACGTGTTGTACGTAGACGAGGCGTTTGCGTGCCACTCTGGAACGTTACTTGCTTTGATCGCCTTGGTTAGACCAAGGCAGAAAGTTGTACTCTGTGGTGACCCGAAGCAGTGCGGCTTCTTCAATATGATGCAGATGAAAGTCAACTATAATCACAACATCTGCACCCAAGTGTACCACAAAAGTATCTCCAGGCGGTGTACACTGCCTGTGACCGCCATTGTGTCATCGTTGCATTACGAAGGCAAAATGCGCACTACGAATGAGTACAACAAGCCGATTGTAGTGGACACTACAGGCTCAACAAAACCTGACGCTGGAGATCTCGTGTTAACGTGCTTCAGAGGGTGGGTTAAACAACTGCAAATTGACTATCGTGGATACGAGGTCATGACAGCAGCCGCATCCCAAGGGTTAACCAGAAAAGGAGTTTATGCAGTTAGGCAAAAAGTTAATGAAAACCCGCTCTATGCATCAACGTCAGAGCACGTCAACGTACTCCTAACGCGTACGGAAGGTAAACTGGTATGGAAGACACTTTCCGGTGACCCGTGGATAAAGACGCTGCAGAACCCACCGAAAGGAAACTTCAAAGCAACTATCAAGGAGTGGGAGGTGGAGCATGCATCAATAATGGCGGGCATCTGCAGTCACCAAATGACCTTTGATACATTCCAAAACAAAGCCAATGTTTGTTGGGCTAAGAGCTTGGTCCCTATCCTCGAAACAGCGGGGATAAAACTAAATGATAGGCAGTGGTCCCAGATAATTCAAGCCTTCAAAGAAGATAAAGCATACTCACCTGAAGTAGCCCTGAATGAAATATGCACGCGCATGTATGGGGTGGATTTAGACAGTGGGCTATTTTCTAAACCATTGGTGTCCGTGTATTACGCGGATAACCACTGGGATAATAGGCCTGGAGGGAAGATGTTCGGATTCAACCCCGAGGCAGCATCCATTCTGGAAAGAAAGTATCCATTCACAAAAGGGAAGTGGAACATCAACAAGCAGATCTGCGTGACCACCAGGAGGATAGAAGACTTNAACCCTACCACCAATATTATACCGGCCAATAGGAGACTACCACACTCATTAGTGGCCGAACACCGCCCAGTAAAAGGGGAAAGAATGGAATGGCTGGTTAATAAGATAAACGGCCACCACGTGCTCCTGGTCAGTGGCTATAATCTTGTACTGCCTACTAAGAGAGTCACTTGGGTAGCGCCACTAGGTGTCCGCGGAGCGGACTACACATACAACCTAGAGTTGGGTCTGCCAGCAACGCTTGGCAGGTATGACCTAGTGGTCATAAACATCCACACACCTTTTCGCATACACCATTACCAACAGTGCGTAGACCACGCAATGAAACTGCAAATGCTCGGGGGTGACTCATTGAGACTGCTCAAACCGGGTGGCTCTCTATTGANNNNNNNNNNNNNNNNNNNNNNTAGAACCAGTGAACGAGTCATCTGCGTGTTGGGACGCAAGTTCAGATCGTCTAGAGCGTTGAAACCACCATGTGTCACCAGCAACACTGAGATGTTTTTCCTATTCAGCAACTTTGACAATGGCAGAAGGAATTTCACAACTCATGTCATGAATAATCAACTGAATGCAGCCTTTGTAGGACAGGCCACCCGAGCAGGATGTGCACCGTCGTACCGGGTAAAACGCATGGACATCGCGAAGAACGATNNANNNNNNNNNNNNNNNNNNNNNNNNNNNNNNNNNNNNNNNNNNNNNNNNNNNNNNNNNNNNNNNNNNNNNNNNNNNNNNNNNNNNNNNNNNNNNNNNNNNNNNNNNNNNNNNNNNNNNNNNNNNNNNNNNNNNNNNNNNNNNNNNNNNNNNNNNNNNNNNNNNNNNNNNNNNNNNNNNNNNNNNNNNNNNNNNNNNNNNNNNNNNNNNNNNNNNNNNNNNNNNNNNNNNNNNNNNNNNNNNNNNNNNNNNNNNNNNNNNNNNNNNNNNNNNNNNNNNNNNNNNNNNNNNNNNNNNNNNNNNNNNNNNNNNNNNNNNNNNNNNNNNNNNNNNNNNNNNNNNNNNNNNNNNNNNNNNNNNNNNNNNNNNNNNNNNNNNNNNNNNNNNNNNNNNNNNNNNNNNNNNNNNNNNNNNNNNNNNNNNNNNNNNNNNNNNNNNNNNNNNNNNNNNNNNNNNNNNNNNNNNNNNNNNNNNNNNNNNNNNNNNNNNNNNNNNNNNNNNNNNNNNNNNNNNNNNNNNNNNNNNNNNNNNNNNNNNNNNNNNNNNNNNNNNNNNNNNNNNNNNNNNNNNNNNNNNNNNNNGGCAGTGGACATGGCAGAGATATATACTATGTGGCCAAAGCAAACAGAGGCCAACGAGCAAGTCTGCCTATATGCCCTGGGGGAAAGTATTGAATCGATCAGGCAGAAATGCCCGGTGGATGATGCAGATGCATCGTCTCCTCCAAAAACTGTCCCGTGCCTTTGCCGTTACGCCATGACTCCGGAACGCGTCACCCGACTTCGCATGAACCACGTCACAAGTATAATTGTGTGTTCCTCGTTTCCCCTTCCAAAGTACAAAATAGAAGGAGTGCAAAAAGTCAAATGCTCTAAGGTAATGCTATTTGACCACAACGTGCCATCACGCGTAAGTCCAAGGGAATATAGATCTTCCCCGGAGGCTGCACAGGAAGCGAGTACAACCACGTCACTGACGCATAGCCAATTCGACCTAAGCGTTGACGGCGAGATACTACCCGTCCCGTCAGATCTGGATGCTGACGCCCCAGCCCTAGAACCAGCTCNNNNNNNNNNNNNNNNNNNNNNNNNNNNNNNNNNNNNNNNNNNNNNNNNNNNNNNNNNNNNNNNNNNNNNNNNNNNNNNNNNNNNNNNNNNNNNNNNNNNNNNNNNNNNNNNNNNNNNNNNNNNNNNNNNNNNNNNNNNNNNNNNNNNNNNNNNNNNNNNNNNNNNNNNNNNNNNNNNNNNNNNNNNNNNNNNNNNNNNNNNNNNNNNNNNNNNNNNNNNNNNNNNNNNNNNNNNNNNNNNNCAGGCACCGCCGAGTACCGCCACGGAACTGAATCATCCGCCGATCTCCTTCGGAGCACCAAGCGAGACGTTCCCCATTACATTTGGGGACTTCAACGAAGGAGAAATCGAAAGCTTGTCTTCTGAGCTGCTAACTTTCGGAGACTTCCTACCCGGAGAAGTGGACGACTTGACAGATAGCGACTGGTCCACGTGCTCAGACACGGACGACGAGTTATGACTAGACAGGGCAGGTGGGTATATATTCTCGTCGGACACCGGTCCAGGTCATTNNNNNNNNNNNNNNNNNNNNNNNNNNNNNNNNNNNNNNNNNNNNNNNNNNNNNNNNNNNNNNNNNNNNNNNNNNNNNNNNNNNNNNNNNNNNNNNNNNNNNNNNNNNNNNNNNNNNNNNNNNNNNNNNNNNNNNNNNNNNNNNNNNNNNNNNNNNNNNNNNNNNNNNNNNNNNNNNNNNNNNNNNNNNNNNNNNNNNNNNNNNNNNNNNNNNNNNNNNNNNNNNNNNNNNNNNNNNNNNNNNNNNNNNNNCCCTACTTACCGGACCACATATCCGGCGCCTGTGTACTCGCCTCCGGTCAAAGTCCGACTGTCCAACCCCGAGTCCGCAGTGGCAGCATGCAATGAGTTCCTAGCTAGAAACTATCCAACTGTCTCATCATACCAAATTACCGACGAGTATGATGCATATTTAGACATGGTGGACGGGTCGGAGAGTTGCCTGGATCGAGCGACATTCAATCCGTCAAAACTTAGGAGCTACCCGAAACAGCACGCTTACCATGCGCCCTCCATCAGAAGCGCTGTACCGTCCCCATTCCAGAACACACTACAGAATGTACTGGCAGCAGCCACGAAAAGAAACTGCAACGTCACACAGATGAGGGAATTACCCACTTTGGACTCAGCAGTATTCAACGTGGAGTGTTTTAAAAAATTCGCATGCAACCAAGAATACTGGGAAGAATTTGCTGCCAGCCCTATTAGGATAACAACTGAGAATTTAACAACCTATGTTACTAAACTAAAAGGGCCAAAAGCAGCAGCGCTATTTGCNNNNNNNNNNNNNNNNCTGCCACTGCAGGAAGTACCAATGGATAGGTTCACAGTAGATATGAAAAGGGACGTGAAGGTGACTCCTGGTACAAAGCACACAGAGGAAAGACCTAAGGTGCAGGTTATACAGGCGGCTGAACCCTTGGCGACAGCATACCTATGTGGGATTCACAGAGAGCTGGTTAGGAGGCTGAACGCCGTCCTCCTACCCAATGTACATACACTATTTGATATGTCTGCCGAGGATTTCGATGCCATCATAGCCGCACACTTTAAGCCAGGAGACACTGTTTTAGAAACGGACATAGCCTCCTTTGACAAGAGCCAAGATGATTCACTTGCGCTTACTGCCTTGATGTTGTTAGAAGATTTAGGGGTGGATCACTCCCTGTTGGACTTGATAGAGGCCGCTTTTGGAGAGATTTCCAGCTGTCANNNNNNNNNNNNNNNNNNNNNNNNNNNNGGCGCCATGATGAAATCTGGTATGTTCCTAACTCTGTTCGTCAACACATTGCTAAACATCACCATCGCTAGCCGCGTGCTGGAAGATCGTCTGACAAAATCCGCGTGCGCGGCCTTCATCGGCGACGACAACATAATACATGGAGTCGTCTCCGATGAATTGATGGCAGACAGATGCGCCACTTGGATGAACATGGAAGTGAAGATCATAGATGCAGTTGTATCCTTGAAAGCCCCTTACTTTTGTGGAGGGTTTATACTGCACGATACTGTGACGGGAACAGCCTGCAGAGTGGCAGACCCGCTAAAAAGGCTATTCAAACTGGGCAAACCGCTAGCGGCAGGTGACGAACAAGATGAAGATAGAAGACGAGCGCTGGCTGACGAAGTGATCAGATGGCAACGAACAGGGCTAATTGATGAGTTGGAGAAAGCGGTATACTCTAGGTATGAAGTGCAGGGTATATCAGTTGTGGTAATGTCCATGGCCACCTTTGCAAGCTCCAGATCTAACTTCGAGAAGCTCAGAGGACCCNNNNNNNNNNNNNNNNNNNNNNNNNNNNNNNNNNNNNNNNNNNNNNNNNNNNNNNNNNNNNNNNNNNNNNNNNNNNNNNNNNNNNNNNNNNNNNNNNNNNNNNNNNNNNNNNNNNNNNNNNNNNNNNNNNNNNNNNNNNNNNNNNNNNNNNNNNNNNNNNNNNNNNNNNCAGTTAATAAACTGACAATGCGCGCGGTACCCCAACAGAAGCCACGCAGGAATCGGAAGAATAAGAAGCAAAAGCAAAAGCGACAGGCGCCACAAAACAACACAAACCAAAAGAAGCAGCCGCCTAAAAAGAAACCAGCTCAAAAGAAAAAGAAGCCGGGCCGCAGAGAGAGGATGTGCATGAAAATCGAAAATGATTGTATTTTTGAAGTCAAGTATGAAGGTAAGGTAACAGGTTACGCGTGCTTGGTGGGGGACAAAGTAATGAAACCAGCACACGTAAAGGGGACCATCGATAACGCGGACCTGGCCAAACTGGCCTTTAAGCGGTCATCTAAGTATGACCTTGAATGCGCGCAGATACCCGTGCACATGAAGTCCGACGCTTCGAAGTTCACCCATGAGAAACCAGAGGGGTACTACAACTGGCACCACGGAGCAGTACAGTACTCAGGAGGCCGGTTCACCATCCCCACAGGTGCTGGCAAACCAGGGGACAGCGGCAGACCGATCTTCGACAACAAGGGACGCGTGGTGGCCATAGTCTTAGGAGGAGCTAATGAAGGAGCCCGTACAGCCCTCTCGGTGGTGACCTGGAATAAAGACATTGTCACTAAAATCACCCCCGAGGGGGCCGAAGAGTGGAGTCTTGCCATCCCAGTCATGTGCCTGCTGGCAAATACCACGTTCCCCTGCTCCCAGCCCCCTTGCACTCCCTGCTGCTATGAAAGGGAACCAGAGGAAACCCTACGCATGCTTGAGGACAACGTCATGAGACCTGGGTACTATCAGCTGCTACAAGCATNNNNNNNNNNNNNNNNNNNNNNNNNNNNNNNNNNNNNNNNNNNNNNNNNNNNNNNNNNNNNNNNNNNNNNNNNNNNNNNNNNNNNNNNNNNNNNNNNNNNNNNNNNNNNNNNNNNNNNNNNNNNNNNNNNNNNNNNNNNNNNNNNNNNNNNNNNNNNNNNNNNNNNNNNNNNNNNNNNNNNNNNNNNNNNNNNNNNNNNNNNNNNNNNNNNNAGCCACGATTGGACCAAGCTGCGTTACATGGACAACCACACGCCAGCGGACGCAGAGAGGGCGGGGCTATTTGTAAGAACATCAGCACCGTGCACGATTACTGGAACAATGGGACACTTCATCCTGACCCGATGTCCGAAAGGGGAAACTCTGACGGTGGGATTCACTGACAGTAGGAAGATCAGTCACTCATGTACGCACCCATTTCACCACGACCCTCCTGTGATAGGCCGGGAGAAATTCCATTCCCGACCGCAGCACNNNNNAGAGCTGCCTTGCAGCACGTACGTGCAGAGCACCGCCGCAACTACCGAGGAGATAGAGGTACACATGCCCCCAGACACCCCTGATCGCACATTGATGTCACAACAGTCCGGCAACGTAAAGATCACAGTTAATGGCCAGACGGTGCGGTACAAGTGTAATTGCGGTGGCTCAAATGAAGGACTAATAACTACAGACAAAGTGATTAATAACTGCAAAGTTGATCAATGTCATGCCGCGGTCACCAATCACAAAAAGTGGCAGTACAACTCCCCTCTGGTCCCGCGTAATGCTGAACTTGGGGACCGAAAAGGAAAAATCCACATCCCGTTTCCGCTGGCAAATGTAACATGCAGGGTGCCTAAAGCAAGGAACCCCACCGTGACGTACGGGAAAAACCAAGTCATCATGCTACTGTATCCCGACCACCCAACACTCCTGTCCTACCGGAACATGGGAGAAGAACCAAACTACCAAGAAGAGTGGGTGACGCATAAGAAGGAAGTCGTGCTAACCGTGCCGACTGAAGGGCTCGAGGTCACGTGGGGTAACAACGAGCCGTATAAGTATTGGCCGCAGTTATCTACAAACGGTACAGCCCATGGCCACCCGCATGAGATAATTCTGTATTATTATGAGCTGTACCCTACTATGACTGTAGTAGTTGTGTCAGTGGCCTCGTTCGTACTCCTGTCGATGGTGGGTGTGGCAGTGGGGATGTGCATGTGTGCACGACGCAGATGCANNNNNNNNNNNNNNNNNNNNNNNNNNNNNNNNNNNNNNNNNNNNNNNNNNNNNNNNNNNNNNNNNNNNNNNNNNNNNNNNNNNNNNNNNNNNNNNNNNNNNNNNNNNNNNNNNNNNNNNNNNNNNNNNNNNNNNNNNNNNNNNNNNNNNNNNNNNNNNNNNNNNNNNNNNNNNNNNNNNNNNNNNNNNNNNNNNNNNNNNNNNNNNNNNNNNNNNNNNNNNNNNNNNNNNNNNNNNNNNNNNNNNNNNNNNNNNNNNAGCGCGTACGAACACGTAACAGTGATCCCGAACACGGTGGGAGTACCGTATAAGACTCTAGTCAATAGACCGGGCTACAGTCCCATGGTATTGGAGATGGAACTACTGTCAGTCACTTTGGAGCCAACGCTATCGCTTGATTACATCACGTGCGAGTACAAAACCGTTATCCCGTCTCCGTACGTGAAATGCTGCGGTACAGCAGAGTGCAAGGACAAAAACCTACCTGACTACAGCTGTAAGGTCTTCACCGGCGTCTACCCATTTATGTGGGGCGGAGCCTANNNNNNNNNNNNNNNNNNNNNNNNNNNNNNNNNNNNNNNNNNNNNNNNNNNNNNNNNNNNNNNNNNNNNNNNNNNNNNNNNNNNNNNNNNNNNNNNNNNNNNNNNNNNNNNNNNNNNNNNNNNNNNNNNNNNNNNNNNNNNNNNNNNNNNNNNNNNNNNNNNNNNNNNNNNNNNNNNNNNNNNNNNNNNNNNNNNNGCCAAATTCATTGTGGGGCCAATGTCTTCAGCCTGGACACCTTTCGACAACAAAATTGTGGTGTACAAAGGTGACGTCTATAACATGGACTACCCGCCCTTTGGCGCAGGAAGACCAGGACAATTTGGCGATATCCAAAGTCGCACACCTGAGAGTACAGACGTCTATGCTAATACACAACTGGTACTGCAGAGACCGGCTGCGGGTACGGTACATGTGCCATACTCTCAGGCACCATCTGGCTTTAAGTATTGGCTAAAAGAACGAGGGGCGTCGCTGCAGCACACAGCACCATTTGGCTGCCAAATAGCAACAAACCCGGTAAGAGCGGTGAATTGCGCCGTAGGGAACATGCCCATCTCCATCGACATACCGGA-------------------------------------------------------------------------------------------------------------------------------------------------------------------------------------------------------------------------------------------------------------------------------------------------------------------------------------------------------------------------------------------------------------------------------------------------------------------------------------
		</sequence>
		<sequence>
			<taxon idref="MK244636|Brazil|RJ|2016-05-02"/>
			------------------------------------------------------------GCGTACCCCATGTTTGAGGTGGAACCCAGGCAGGTCACACCGAATGACCATGCTAATGCTAGAGCGTTCTCGCATCTAGCTATAAAACTAATAGAGCAGGAAATTGATCCCGACTCAACCATCCTGGACATCGGCAGTGCACCAGCAAGGAGGATGATGTCGGACAGGAAGTACCACTGCGTCTGCCCGATGCGCAGCGCAGAAGATCCCGAGAGACTCGCCAATTATGCGAGAAAGCTAGCATCTGCTGCAGGAAAAGTCCTGGACAGAAACATCTCTGGAAAGATCGGGGACTTACAAGCAGTAATGGCCGTGCCAGACACGGAGACGCCAACATTCTGCTTGCACACAGATGTCTCATGTAGACAGAGAGCAGACGTCGCGATATACCAAGACGTCTATGCTGTACACGCACCCACGTCGCTATACCACCAGGCGATTAAAGGGGTCCGAGTGGCGTACTGGGTAGGGTTCGACACAACCCCGTTCATGTACAATGCCATGGCGGGTGCCTACCCCTCATATTCGACAAACTGGGCAGACGAGCAGGTACTGAAGGCTAAGAACATAGGATTATGTTCAACAGACCTGACGGAAGGTAGACGAGGTAAATTGTCTATTATGAGAGGGAAGAAGCTAAAACCGTGTGACCGTGTGCTGTTCTCAGTAGGGTCAACGCTCTACCCGGAAAGCCGCAAGCTACTTAAGAGCTGGCACTTACCATCGGTGTTCCATCTAAAGGGCAAACTCAGCTTCACATGCCGCTGTGATACAGTGGTTTCGTGCGAGGGCTACGTCGTTAAGAGAATAACGATGAGCCCAGGCCTTTATGGAAAAACCACAGGGTATGCGGTAACCCACCACGCAGACGGATTCTTGATGTGCAAGACTACCGACACGGTTGACGGCGAAAGAGTGTCATTCTCGGTGTGCACATACGTGCCGGCGACCATTTGTGATCAAATGACCGGCATCCTTGCTACAGAAGTCACGCCGGAGGATGCACAGAAGCTGTTGGTGGGGCTGAACCAGAGAATAGTGGTTAACGGCAGAACGCAACGGAATACGAACACCATGAAAAACTATCTGCTTCCCGTGGTCGCCCAAGCCTTCAGTAAGTGGGCAAAGGAGTGCCGGAAAGACATGGAAGATGAAAAACTCCTGGGGGTCAGAGAAAGAACACTGACCTGCTGCTGTCTATGGGCATTCAAGAAGCAGAAAACACACACGGTCTACAAGAGGCCTGATACCCAGTCAATTCAGAAGGTTCAGGCCGAGTTTGACAGCTTTGTGGTACCGAGCCTGTGGTCGTCCGGGTTGTCAATCCCCTTGAGGACTAGAATCAAATGGTTGTTAAGCAAGGTGCCAAAAACCGACCTGATCCCATATAGCGGGGACGCCCAAGAAGCCCGGGACGCAGAAAAAGAAGCAGAGGAAGAACGAGAAGCAGAACTGACTCGTGAAGCCCTACCACCTCTACAGGCAGCACAGGAAGATGTTCAGGTCGAAATCGACGTGGAACAGCTTGAGGACAGAGCGGGTGCAGGAATAATAGAGACTCCTAGAGGAGCTATCAAAGTTACTGCCCAACCAACAGACCACGTCGTGGGAGAGTACCTGGTACTTTCCCCGCAGACCGTACTACGGAGCCAGAAGCTCAGCCTAATTCACGCTTTGGCGGAGCAAGTGAAGACGTGCACGCACAGCGGACGAGCAGGGAGGTACGCGGTCGAAGCGTACGACGGCCGAGTCCTAGTGCCCTCAGGCTATGCAATCTCGCCTGAAGACTTCCAGAGTCTAAGCGAAAGCGCAACGATGGTGTATAACGAAAGAGAGTTCGTAAACAGAAAGCTACACCACATTGCGATGCACGGACCAGCCCTGAACACCGACGAAGAGTCGTATGAGCTGGTGAGGGCAGAGAGGACAGAACACGAGTACGTCTACGATGTGGACCAGAGAAGATGCTGTAAGAAGGAAGAAGCTGCAGGACTGGTACTGGTGGGCGACTTGACTAATCCGCCCTACCACGAATTCGCATATGAAGGGCTAAAAATCCGCCCTGCCTGCCCATACAAAATTGCAGTCATAGGAGTCTTCGGAGTACCAGGATCTGGCAAGTCAGCTATTATCAAGAACCTAGTTACCAGGCAAGACCTGGTGACTAGCGGAAAGAAAGAAAACTGCCAAGAAATCACCACCGACGTGATGAGACAGAGAGGTCTAGAGATATCTGCACGTACGGTTGACTCGCTGCTCTTGAATGGATGCAACAGGCCAGTCGACGTGTTGTACGTAGACGAGGCGTTTGCGTGCCACTCTGGAACGTTACTTGCTTTGATCGCCTTGGTTAGACCAAGGCAGAAAGTTGTACTCTGTGGTGACCCGAAGCAGTGCGGCTTCTTCAATATGATGCAGATGAAAGTCAACTATAATCACAACATCTGCACCCAAGTGTACCACAAAAGTATCTCCAGGCGGTGTACACTGCCTGTGACCGCCATTGTGTCATCGTTGCATTACGAAGGCAAAATGCGCACTACGAATGAGTACAACAAGCCGATTGTAGTGGACACTACAGGCTCAACAAAACCTGACGCTGGAGATCTCGTGTTAACGTGCTTCAGAGGGTGGGTTAAACAACTGCAAATTGACTATCGTGGATACGAGGTCATGACAGCAGCCGCATCCCAAGGGTTAACCAGAAAAGGAGTTTATGCAGTTAGGCAAAAAGTTAATGAAAACCCGCTCTATGCATCAACGTCAGAGCACGTCAACGTACTCCTAACGCGTACGGAAGGTAAACTGGTATGGAAGACACTTTCCGGTGACCCGTGGATAAAGACGCTGCAGAACCCACCGAAAGGAAACTTCAAAGCAACTATCAAGGAGTGGGAGGTGGAGCATGCATCAATAATGGCGGGCATCTGCAGTCACCAAATGACCTTTGATACATTCCAAAACAAAGCCAATGTTTGTTGGGCTAAGAGCTTGGTCCCTATCCTCGAAACAGCGGGGATAAAACTAAATGATAGGCAGTGGTCCCAGATAATTCAAGCCTTCAAAGAAGATAAAGCATACTCACCTGAAGTAGCCCTGAATGAAATATGCACGCGCATGTATGGGGTGGATTTAGACAGTGGGCTATTTTCTAAACCATTGGTGTCTGTGTATTACGCGGATAACCACTGGGATAATAGGCCTGGAGGGAAGATGTTCGGATTCAACCCCGAGGCAGCATCCATTCTAGAAAGAAAGTATCCATTCACAAAAGGGAAGTGGAACATCAACAAGCAGATCTGCGTGACCACCAGGAGGATAGAAGACTTTAACCCTACCACCAATATTATACCGGCCAATAGGAGACTACCACACTCATTAGTGGCCGAACACCGCCCAGTAAAAGGGGAAAGAATGGAATGGCTGGTTAATAAGATAAACGGCCACCACGTGCTCCTGGTCAGTGGCTATAATCTTGTACTGCCTACTAAGAGAGTCACTTGGGTAGCGCCACTAGGTGTCCGCGGAGCGGACTACACATACAACCTAGAGTTGGGTCTGCCAGCAACGCTTGGCAGGTATGACCTAGTGGTCATAAACATCCACACACCTTTTCGCATACACCATTACCAACAGTGCGTAGACCACGCAATGAAACTGCAAATGCTCGGGGGTGACTCATTGAGACTGCTCAAACCGGGTGGCTCTCTATTGATCAGAGCATATGGTTACGCAGATAGAACCAGTGAACGAGTCATCTGCGTGTTGGGACGCAAGTTCAGATCGTCTAGAGCGTTGAAACCACCATGTGTCACCAGCAACACTGAGATGTTTTTCCTATTCAGCAACTTTGACAATGGCAGAAGGAATTTCACAACTCATGTCATGAATAATCAACTGAATGCAGCCTTTGTAGGACAGGCCACCCGAGCAGGATGTGCACCGTCGTACCGTGTAAAACGCATGGACATCGCGAAGAACGATNNAGNGTGCNNNNNNNNNNNNNNNNNNNNNNNNNNNNNNNNNNNNNNNNNNNNNNNNNNNNNNNNNNACAAAAAATGGCCGGAGTCCTTTAAGAATAGTGCAACACCAGTGGGAACCGCAAAAACAGTCATGTGCGGTACGTATCCAGTAATCCACGCCGTTGGACCGAATTTCTCTAATTATTTGGAATCTGAAGGGGACCGGGAATTGGCAGCTGCCTATCGAGAAGTCGCAAAGGAAGTAACTAGACTGGGAGTAAATAGTGTAGCTATACCTCTCCTCTCCACAGGTNNNNNNNNNNNNNNNNNNNNNNNNNNNNNNNNNNNNNNNNNNNNNNNNNNNNNNNNNNNNNNNNNNNNNNNNNNNNNNNNNNNNNNNNNNNNNNNNNNNNNNNNNNNNNNNNNNNNNNNNNNNNNNNNNNNNNNNNNNNNNNNNNNNNNNNNNNNNNNNNNNNNNNNNNNNNNNNNNNNNNNNNNNNNNNNNNNNNNNNNNNNNNNNNNNNNNNNNNNNNNNNNNNNNNNNNNNNNNNNNNNNNNNNNNNNNNNNNNNNNNNNNNNNNNNNNNNNNNNNNNNNNNNNNNNGGCAGTGGACATGGCAGAGATATATACTATGTGGCCAAAGCAAACAGAGGCCAACGAGCAAGTCTGCCTATATGCCCTGGGGGAAAGTATTGAATCGATCAGGCAGAAATGCCCGGTGGATGATGCAGATGCATCGTCTCCTCCAAAAACTGTCCCGTGCCTTTGCCGTTACGCCATGACTCCGGAACGCGTCACCCGACTTCGCATGAACCACGTCACAAGTATAATTGTGTGTTCCTCGTTTCCCCTTCCAAAGTACAAAATAGAAGGAGTGCAAAAAGTCAAATGCTCTAAGGTAATGCTATTTGACCACAACGTGCCATCACGCGTAAGTCCAAGGGAATATAGATCTTCCCCGGAGGCTGCACAGGAAGCGAGTACAACCACGTCACTGACGCATAGCCAATTCGACCTAAGCGTTGACGGCGAGATACTACCCGTCCCGTCAGATCTGGATGCTGACGCCCCAGCCCTAGAACCAGCTCTAGACGACAGGGCGACACACACGTTGCCATCCACAACCGGAAACCTTGCGGCCGTGTCTGACTGGGTAATGAGCACCGTACCTGTCGCGCCGCCCAGAAGAAGGCGAGGGAGAAACCTGACTGTGACATGCGACGAGAGAGAAGGGAACATAACACCCATGGCTAGCGTCCGATTCTTTAGGGCAGAGCTGCGTCCGGTCGTACAAGAAACAGCGGAGACGCGTGACACAGCAATGTCTCTTCAGGCACCGCCGAGTACCGCCACGGAACTGAATCATCCGCCGATCTCCTTCGGAGCACCAAGCGAGACGTTCCCCATTACATTTGGGGACTTCAACGAAGGAGAAATCGAAAGCTTGTCTTCTGAGCTGCTAACTTTCGGAGACTTCCTACCCGGAGAAGTGGATGACTTGACAGATAGCGACTGGTCCACGTGCTCAGACACGGACGACGAGTTATGACTAGACAGGGCAGGTGGGTATATATTCTCGTCGGACACCGGTCCAGGTCATTTACAACAGAAGTCAGTACGCCAGTCAGTGCTGCCGGTGAACACCCTGGAGGAAGTCCACGAGGAGAAGTGTTACCCACCTAAGTTGGATGAAGTAAAGGAGCAACTATTACTTAAGAAACTCCAGGAGAGTGCATCCATGGCCAACAGAAGCAGGTACCAGTCGCGCAAAGTAGAAAACATGAAAGCAACAATCATCCAGAGACTAAAGAGAGGCTGTAGACTATACTTAATGTCAGAGACCTCAAAAGTCCCTACTTACCGGACCACATATCCGGCGCCTGTGTACTCGCCTCCGGTCAACGTCCGACTGTCCAACCCCGAGTCCGCAGTGGCAGCATGCAATGAGTTCCTAGCTAGAAACTATCCAACTGTCTCATCATACCAAATTACCGACGAGTATGATGCATATTTAGACATGGTGGACGGGTCGGAGAGTTGCCTGGATCGAGCGACATTCAATCCGTCAAAACTTAGGAGCTACCCGAAACAGCACGCTTACCATGCGCCCTCCATCAGAAGCGCTGTACCGTCCCCATTCCAGAACACACTACAGAATGTACTGGCAGCAGCCACGAAAAGAAACTGCAACGTCACACAGATGAGGGAATTACCCACTTTGGACTCAGCAGTATTCAACGTGGAGTGTTTTAAAAAATTCGCATGCAACCAAGAATACTGGGAAGAATTTGCTGCCAGCCCTATTAGGATAACAACTGAGAATTTAACAACCTATGTTACTAAACTAAAAGGGCCAAAAGCAGCAGCGCTATTTGCNNNNNNNNNNNNNNNNNNNNCACTGCAGGAAGTACCAATGGATAGGTTCACAGTAGATATGAAAAGGGACGTGAAGGTGACTCCTGGTACAAAGCACACAGAGGAAAGACCTAAGGTGCAGGTTATACAGGCGGCTGAACCCTTGGCGACAGCATACCTATGTGGGATTCACAGAGAGCTGGTTAGGAGGCTGAACGCCGTCCTCCTACCCAATGTACATACACTATTTGATATGTCTGCCGAGGATTTCGATGCCATCATAGCCGCACACTTTAAGCCAGGAGACACTGTTTTAGAAACGGACATAGCCTCCTTTGACAAGAGCCAAGATGATTCACTTGCGCTTACTGCCTTGATGTTGTTAGAAGATTTAGGGGTGGATCACTCCCTGTTGGACTTGATAGAGGCCGCTTTTGGAGAGATTTCCAGCTGTCANNNNNNNNNNNNNNNNNNNNNNNNNNNNGGCGCCATGATGAAATCTGGTATGTTCCTAACTCTGTTCGTCAACACATTGCTAAACATCACCATCGCTAGCCGCGTGCTGGAAGATCGTCTGACAAAATCCGCGTGCGCGGCCTTCATCGGCGACGACAACATAATACATGGAGTCGTCTCCGATGAATTGATGGCAGACAGATGCGCCACTTGGATGAACATGGAAGTGAAGATCATAGATGCAGTTGTATCCTTGAAAGCCCCTTACTTTTGTGGAGGGTTTATACTGCACGATACTGTGACGGGAACAGCCTGCAGAGTGGCAGACCCGCTAAAAAGGCTATTCAAACTGGGCAAACCGCTAGCGGCAGGTGACGAACAAGATGAAGATAGAAGACGAGCGCTGGCTGACGAAGTGATCAGATGGCAACGAACAGGGCTAATTGATGAGTTGGAGAAAGCGGTATACTCTAGGTATGAAGTGCAGGGTATATCAGTTGTGGTAATGTCCATGGCCACCTTTGCAAGCTCCAGATCTAACTTCGAGAAGCTCAGAGGACCCGNNNTNNNTTTGTANGNNGGTNCNAAATANNNNGNNTACATNNCAANCCNAACNNTTTACAATNNGAGGTNCCAGNCTNGANCCTNGACNCNNNNNCCCACTATNNNAGNAATCAGGNCCAGANCGCGNCCNCNNANGNNAGCCGGGCAACNNNNNNNNCTGANNTCAGCAGTTAATAAACTGACAATGCGCGCGGTANCCCAACANAANCNNCNNNNGAATCGNNNGAATNNNAANCNAAAGCNAAAGCGACAGGCGCCACAAAACAACACAAACCNAAAGAAGCAGCCGCCTNAAAAGAAACCAGCTCNAAAGNAANNNAAGCCGGGCCGCNNAGAGAGGATGTGCATGAAAATCGAAAATGATTGTATTTTTGAAGTCAAGTATGAAGGTAAGGTAACAGGTTACGCGTGCTTGGTGGGGGACAAAGTAATGAAACCAGCACACGTAAAGGGGACCATCGATAACGCGGACCTGGCCAAACTGGCCTTTAAGCGGTCATCTAAGTATGACCTTGAATGCGCGCAGATACCCGTGCACATGAAGTCCGACGCTTCGAAGTTCACCCATGAGAAACCAGAGGGGTACTACAACTGGCACCACGGAGCAGTACAGTACTCAGGAGGCCGGTTCACCATCCCCACAGGTGCTGGCAAACCAGGGGACAGCGGCAGACCGATCTTCGACAACAAGGGACGCGTGGTGGCCATAGTCTTAGGAGGAGCTAATGAAGGAGCCCGTACAGCCCTCTCGGTGGTGACCTGGAATAAAGACATTGTCACTAAAATCACCCCCGAGGGGGCCGAAGAGTGGAGTCTTGCCATCCCAGTCATGTGCCTGCTGGCAAATACCACGTTCCCCTGCTCCCAGCCCCCTTGCACTCCCTGCTGCTATGAAAGGGAACCAGAGGAAACCCTACGCATGCTTGAGGACAACGTCATGAGACCTGGGTACTATCAGCTGCTACAAGCATCCTTAACATGTTCTCCCCACCGTCAGCGACGCAGTACCAAGGACAACTTCAATGTCTATAAAGCCACAAGACCGTACTTAGCTCACTGTCCCGACTGTGGAGAAGGGCACTCGTGCCATAGTCCCGTAGCATTAGAACGCATCAGAAATGAAGCGACAGACGGGACGCTGAAAATCCAGGTCTCCTTGCAAATCGGAATAAAGACGGATGATAGCCACGATTGGACCAAGCTGCGTTACATGGACAACCACACGCCAGCGGACGCAGAGAGGGCGGGGCTATTTGTAAGAACATCAGCACCGTGCACGATTACTGGAACAATGGGACACTTCATCCTGACCCGATGTCCGAAAGGGGAAACTCTGACGGTGGGATTCACTGACAGTAGGAAGATCAGTCACTCATGTACGCACCCATTTCACCACGACCCTCCTGTGATAGGCCGGGAGAAATTCCATTCCCGACCGCAGCACNNNNNNGAGCTGCCTTGCAGCACGTACGTGCAGAGCACCGCCGCAACTACCGAGGAGATAGAGGTACACATGCCCCCAGACACCCCTGATCGCACATTGATGTCACAACAGTCCGGCAACGTAAAGATCACAGTTAATGGCCAGACGGTGCGGTACAAGTGTAATTGCGGTGGCTCAAATGAAGGACTAATAACTACAGACAAAGTGATTAATAACTGCAAAGTTGATCAATGTCATGCCGCGGTCACCAATCACAAAAAGTGGCAGTACAACTCCCCTCTGGTCCCGCGTAATGCTGAACTTGGGGACCGAAAAGGAAAAATCCACATCCCGTTTCCGCTGGCAAATGTAACATGCAGGGTGCCTAAAGCAAGGAACCCCACCGTGACGTACGGGAAAAACCAAGTCATCATGCTACTGTATCCCGACCACCCAACACTCCTGTCCTACCGGAACATGGGAGAAGCACCAAACTACCAAGAAGAGTGGGTGACGCATAAGAAGGAAGTCGTGCTAACCGTGCCGACTGAAGGGCTCGAGGTCACGTGGGGTAACAACGAGCCGTATAAGTATTGGCCGCAGTTATCTACAAACGGTACAGCCCATGGCCACCCGCATGAGATAATTCTGTATTATTATGAGCTGTACCCTACTATGACTGTAGTAGTTGTGTCAGTGGCCTCGTTCGTACTCCTGTCGATGGTGGGTGTGGCAGTGGGGATGTGCATGTGTGCACGACGCAGATGCANNNNNNNNNNNNNNNNNNNNNNNNNNNNNNNNNNNNNNNNNNNNNNNNNNNNNNNNNNNNNNNNNNNNNNNNNNNNNNNNNNNNNNNNNNNNNNNNNNNNNNNNNNNNNNNNNNNNNNNNNNNNNNNNNNNNNNNNNNNNNNNNNNNNNNNNNNNNNNNNNNNNNNNNNNNNNNNNNNNNNNNNNNNNNNNNNNNNNNNNNNNNNNNNNNNNNNNNNNNNNNNNNNNNNNNNNNNNNNNNNNNNNNNNNNNNNNNTNNGCGCGTACGAACACGTAACAGTGATCCCGAACACGGTGGGAGTACCGTATAAGACTCTAGTCAATAGACCGGGCTACAGTCCCATGGTATTGGAGATGGAACTACTGTCAGTCACTTTGGAGCCAACGCTATCGCTTGATTACATCACGTGCGAGTACAAAACCGTTATCCCGTCTCCGTACGTGAAATGCTGCGGTACAGCAGAGTGCAAGGACAAAAACCTACCTGACTACAGCTGTAAGGTCTTCACCGGCGTCTACCCATTTATGTGGGGCGGAGCCTANNNNNNNNNNNNNNNNNNNNNNNNNNNNNNNNNNNNNNNNNNNNNNNNNNNNNNNNNNNNNNNNNNNNNNNNNNNNNNNNNNNNNNNNNNNNNNNNNNNNNNNNNNNNNNNNNNNNNNNNNNNNNNNNNNNNNNNNNNNNNNNNNNNNNNNNNNNNNNNNNNNNNNNNNNNNNNNNNNNNNNNNNNNNNNNNNNNNGCCAAANTCATTGTNGGGCCAATGTCTTCAGCCTGGACACCTTTCGACAACAAAATTGTGGTGTACAAAGGTGACGTCTATAACATGGACTACCCGCCCTTTGGCGCAGGAAGACCAGGACAATTTGGCGATATCCAAAGTCGCACACCTGAGAGTACAGACGTCTATGCTAATACACAACTGGTACTGCAGAGACCGGCTGCGGGTACGGTACATGTGCCATACTCTCAGGCACCATCTGGCTTTAAGTATTGGCTAAAAGAACGAGGGGCGTCGCTGCAGCACACAGCACCATTTGGCTGCCAAATAGCAACAAACCCGGTAAGAGCGGTGAATTGCGCCGTAGGGAACATGCCCATCTCCATCGACATACCGGATGCGG--------------------------------------------------------------------------------------------------------------------------------------------------------------------------------------------------------------------------------------------------------------------------------------------------------------------------------------------------------------------------------------------------------------------------------------------------------------------------------
		</sequence>
		<sequence>
			<taxon idref="MK244635|Brazil|RJ|2016-02-19"/>
			-----------------------------------------------------------------------------------------------------------------------------------------------------------------------------------------------------------------------------------------------CGTCTGCCCGATGCGCAGCGCAGAAGATCCCGAGAGACTCGCCAATTATGCGAGAAAGCTAGCATCTGCTGCAGGAAAAGTCCTGGACAGAAACATCTCTGGAAAGATCGGGGACTTACAAGCAGTAATGGCCGTGCCAGACACGGAGACGCCAACATTCTGCTTGCACACAGATGTCTCATGTAGACAGAGAGCAGACGTCGCGATATACCAAGACGTCTATGCTGTACACGCACCCACGTCGCTATACCACCAGGCGATTAAAGGGGTCCGAGTGGCGTACTGGGTAGGGTTCGACACAACCCCGTTCATGTACAATGCCATGGCGGGTGCCTACCCCTCATATTCGACAAACTGGGCAGACGAGCAGGTACTGAAGGCTAAGAACATAGGATTATGTTCAACAGACCTGACGGAAGGTAGACGAGGTAAATTGTCTATTATGAGAGGGAAGAAGCTAAAACCGTGTGACCGTGTGCTGTTCTCAGTAGGGTCAACGCTCTACCCGGAAAGCCGCAAGCTACTTAAGAGCTGGCACTTACCATCGGTGTTCCATCTAAAGGGCAAACTCAGCTTCACATGCCGCTGTGATACAGTGGTTTCGTGCGAGGGCTACGTCGTTAAGAGAATAACGATGAGCCCAGGCCTTTATGGAAAAACCACAGGGTATGCGGTAACCCACCACGCAGACGGATTCTTGATGTGCAAGACTACCGACACGGTTGACGGCGAAAGAGTGTCATTCTCGGTGTGCACATACGTGCCGGCGACCATTTGTGATCAAATGACCGGCATCCTTGCTACAGAAGTCACGCCGGAGGATGCACAGAAGCTGTTGGTGGGGCTGAACCAGAGAATAGTGGTTAACGGCAGAACGCAACGGAATACGAACACCATGAAAAACTATCTGCTTCCCGTGGTCGCCCAAGCCTTCAGTAAGTGGGCAAAGGAGTGCCGGAAAGACATGGAAGATGAAAAACTCCTGGGGGTCAGAGAAAGAACACTGACCTGCTGCTGTCTATGGGCATTCAAGAAGCAGAAAACACACACGGTCTACAAGAGGCCTGATACCCAGTCAATTCAGAAGGTTCAGGCCGAGTTTGACAGCTTTGTGGTACCGAGCCTGTGGTCGTCCGGGTTGTCAATCCCCTTGAGGACTAGAATCAAATGGTTGTTAAGCAAGGTGCCAAAAACCGACCTGATCCCATATAGCGGGGACGCCCAAGAAGCCCGGGACGCAGAAAAAGAAGCAGAGGAAGAACGAGAAGCAGAACTGACTCGTGAAGCCCTACCACCTCTACAGGCAGCACAGGAAGATGTTCAGGTCGAAATCGACGTGGAACAGCTTGAGGACAGAGCGGGTGCAGGAATAATAGAGACTCCTAGAGGAGCTATCAAAGTTACTGCCCAACCAACAGACCACGTCGTGGGAGAGTACCTGGTACTTTCCCCGCAGACCGTACTACGGAGCCAGAAGCTCAGCCTAATTCACGCTTTGGCGGAGCAAGTGAAGACGTGCACGCACAGCGGACGAGCAGGGAGGTACGCGGTCGAAGCGTACGACGGCCGAGTCCTAGTGCCCTCAGGCTATGCAATCTCGCCTGAAGACTTCCAGAGTCTAAGCGAAAGCGCAACGATGGTGTATAACGAAAGAGAGTTCGTAAACAGAAAGCTACACCACATTGCGATGCACGGACCAGCCCTGAACACCGACGAAGAGTCGTATGAGCTGGTGAGGGCAGAGAGGACAGAACACGAGTACGTCTACGATGTGGACCAGAGAAGATGCTGTAAGAAGGAAGAAGCTGCAGGACTGGTACTGGTGGGCGACTTGACTAATCCGCCCTACCACGAATTCGCATATGAAGGGCTAAAAATCCGCCCTGCCTGCCCATACAAAATTGCAGTCATAGGAGTCTTCGGAGTACCAGGATCTGGCAAGTCAGCTATTATCAAGAACCTAGTTACCAGGCAAGACCTGGTGACTAGCGGAAAGAAAGAAAACTGCCAAGAAATCACCACCGACGTGATGAGACAGAGAGGTCTAGAGATATCTGCACGTACGGTTGACTCGCTGCTCTTGAATGGATGCAACAGGCCAGTCGACGTGTTGTACGTAGACGAGGCGTTTGNGTGNNNNNNNNNNNNNNNNNNNNNNNNNNNNNNNNNNNNNNNNNNNNNNNNNNNNNNNNNNNNNNNNNNNNNNNNNNNNNNNNNNNNNNNNNNNNNNNNNNNNNNNNNNNNNNNNNNNNNNNNNNNNNNNNNNNNNNNNNNNNNNNNNNNNNNNNNNNNNNNNNNNNNNNNNNNNNNNNNNNNNNNNNNNNNNNNNNNNNNNNNNNNNNNNNNNNNNNNNNNNNNNNNNNNNNNNNAGTACAACAAGCCGATTGTAGTGGACACTACAGGCTCAACAAAACCTGACGCTGGAGATCTCGTGTTAACGTGCTTCAGAGGGTGGGTTAAACAACTGCAAATTGACTATCGTGGATACGAGGTCATGACAGCAGCCGCATCCCAAGGGTTAACCAGAAAAGGAGTTTATGCAGTTAGGCAAAAAGTTAATGAAAACCCGCTCTATGCATCAACGTCAGAGCACGTCAACGNNNNNNNNNNNNNNNNNNNNNNNNNNNNNNNNNNNNNNNNNNNNNNNNNNNNNNNNNNNNNNNNNNNNNNNNNNNNNNNNNNNNNNNNNNNNNNNNNNNNNNNNNNNNNNNNNNNNNNNNNNNNNNNNNNNNNNNNNNNNNNNNNNNNNNNNNNNNNNNNNNNNNNNNNNNNNNNNNNNNNNNNNNNNNNNNNNNNNNNNNNNNNNNNNNNNNNNNNNNNNNNNNNNNNNNNNNNNNNNNNNNNNNNNNATGATAGGCAGTGGTCCCAGATAATTCAAGCCTTCAAAGAAGATAAAGCATACTCACCTGAAGTAGCCCTGAATGAAATATGCACGCGCATGTATGGGGTGGATTTAGACAGTGGGCTATTTTCTAAACCATTGGTGTCTGTGTATTACGCGGATAACCACTGGGATAATAGGCCTGGAGGGAAGATGTTCGGATTCAACCCCGAGGCAGCATCCATTCTAGAAAGAAAGTATCCATTCACAAAAGGGAAGTGGAACATCAACAAGNNNNNNNNNNNNNNNNNNNNNNNNNNNNAAGACTTTAACCCTACCACCAATATTATACCGGCCAATAGGAGACTACCACACTCATTAGTGGCCGAACACCGCCCAGTAAAAGGGGAAAGAATGGAATGGCTGGTTAATAAGATAAACGGCCACCACGTGCTCCTGGTCAGTGGCTATAATCTTGTACTGCCTACTAAGAGAGTCACTTGGGTAGCGCCACTAGGTGTCCGCGGAGCGGACTACACATACAACCTAGAGTTGGGTCTGCCAGCAACGCTTGGCAGGTATGACCTAGTGGTCATAAACATCCACACACCTTTTCGCATACACCATTACCAACAGTGCGTAGACCACGCAATGAAACTGCAAATGCTCNGGGGTGACTCATTGAGACTGCTCAAACCGGGTGGCTCTCTATTNNNNNNNNNNNNNNNNNNNNNNNNTAGAACCAGTGAACGAGTCATCTGCGTGTTGGGACGCAAGTTCAGATCGTCTAGAGCGTTGAAACCACCATGTGTCACCAGCAACACTGAGATGTTTTTCCTATTCAGCAACTTTGACAATGGCAGAAGGAATTTCACAACTCATGTCATGAATAATCAACTGAATGCAGCCTTTGTAGGACAGGCCACCCGAGCAGGATGTGCACCGTCGTACCGGGTAAAACGCATGGACATCGCGAAGAACGATNNAGNGTGCNNNNNNNNNNNNNNNNNNNNNNNNNNNNNNNNNNNNNNNNNNNNNNNNNNNNNNNNNNNNNNNNNNNNNNNNNNNNNNNNNNNNNNNNNNNNNNNNNNNNNNNNNNNNNNNNNNNNNNNNNNNNNNNNNNNNNNNNNNNNNNNNNNNNNNNNNNNNNNNNNNNNNNNNNNNNNNNNNNNNNNNNNNNNNNNNNNNNNNNNNNNNNNNNNNNNNNNNNNNNNNNNNNNNNNNNNNNNNNNNNNNNNNNNNNNNNNNNNNNNNNNNNNNNNNNNNNNNNNNNNNNNNNNNNNNNNNNNNNNNNNNNNNNNNNNNNNNNNNNNNNNNNNNNNNNNNNNNNNNNNNNNNNNNNNNNNNNNNNNNNNNNNNNNNNNNNNNNNNNNNNNNNNNNNNNNNNNNNNNNNNNNNNNNNNNNNNNNNNNNNNNNNNNNNNNNNNNNNNNNNNNNNNNNNNNNNNNNNNNNNNNNNNNNNNNNNNNNNNNNNNNNNNNNNNNNNNNNNNNNNNNNNNNNNNNNNNNNNNNNNNNNNNNNNNNNNNNNNNNNNNNNNNNNNNNNNNNNNNNNNNNNNNNNNNNNGGCAGTGGACATGGCAGAGATATATACTATGTGGCCAAAGCAAACAGAGGCCAACGAGCAAGTCTGCCTATATGCCCTGGGGGAAAGTATTGAATCGATCAGGCAGAAATGCCCGGTGGATGATGCAGATGCATCGTCTCCTCCAAAAACTGTCCCGTGCCTTTGCCGTTACGCCATGACTCCGGAACGCGTCACCCGACTTCGCATGAACCACGTCNCAAGTATAATTGTGTGTTCCTCGTTTCCCCTTCCAAAGTACAAAATAGAAGGAGTGCAAAAAGTCAAATGCTCTAAGGTAATGCTATTTGACCACAACGTGCCATCACGCGTAAGTCCAAGGGAATATAGATCTTCCCCGGAGGCTGCACAGGAAGCGAGTACAACCACGTCACTGACGCATAGCCAATTCGACCTAAGCGTTGACGGCGAGATACTACCCGTCCCGTCAGATCTGGATGCTGACGCCCCAGCCCTAGAACCAGCTCTAGACGACAGGGCGACACACACGTTGCCATCCACAACCGGAAACCTTGCGGCCGTGTCTGACTGGGTAATGAGCACCGTACCTGTCGCGCCGCCCAGAAGAAGGCGAGGGAGAAACCTGACTGTGACATGCGACGAGAGAGAAGGGAACACAACACCCATGGCTAGCGTCCGATTCTTTAGGGCAGAGCTGCGTCCGGTCGTACAAGAAACAGCGGAGACGCGTGACACAGCAATGTCTCTTCAGGCACCGCCGAGTACCGCCACGGAACTGAATCATCCGCCGATCTCCTTCGGAGCACCAAGCGAGACGTTCCCCATTACATTTGGGGACTTCAACGAAGGAGAAATCGAAAGCTTGTCTTCTGAGCTGCTAACTTTCGGAGACTTCCTACCCGGAGAAGTGGATGACTTGACAGATAGCGACTGGTCCACGTGCTCAGACACGGACGACGAGTTATGACTAGACAGGGCAGGTGGGTATATATTCTCGTCGGACACCGGTCCAGGTCATTNNNNNNNNNNNNNNNNNNNNNNNNNNNNNNNNNNNNNNNNNNNNNNNNNNNNNNNNNNNNNNNNNNNNNNNNNNNNNNNNNNNNNNNNNNNNNNNNNNNNNNNNNNNNNNNNNNNNNNNNNNNNNNNNNNNNNNNNNNNNNNNNNNNNNNNNNNNNNNNNNNNNNNNNNNNNNNNNNNNNNNNNNNNNNNNNNNNNNNNNNNNNNNNNNNNNNNNNNNNNNNNNNNNNNNNNNNNNNNNNNNNNNNNNNNCCCTACTTACCGGACCACATATCCGGCGCCTGTGTACTCGCCTCCGGTCAACGTCCGACTGTCCAACCCCGAGTCCGCAGTGGCAGCATGCAATGAGTTCCTAGCTAGAAACTATCCAACTGTCTCATCATACCAAATTACCGACGAGTATGATGCATATTTAGACATGGTGGACGGGTCGGAGAGTTGCCTGGATCGAGCGACATTCAATCCGTCAAAACTTAGGAGCTACCCGAAACAGCACGCTTACCATGCGCCCTCCATCAGAAGCGCTGTACCGTCCCCATTCCAGAACACACTACAGAATGTACTGGCAGCAGCCACGAAAAGAAACTGCAACGTCACACAGATGAGGGAATTACCCACTTTGGACTCAGCAGTATTCAACGTGGAGTGTTTTNAAAAATTCGCATGCAACCAAGAATACTGGGAAGAATTTGCTGCCAGCCCTATTAGGATAACAACTGAGAATTTAACAACCTATGTTACTAAACTAAAAGGGCCAAAAGCAGCAGCGCTATTTGCNNNNNNNNNNNNNNNNNNNCCACTGCAGGAAGTACCAATGGATAGGTTCACAGTAGATATGAAAAGGGACGTGAAGGTGACTCCTGGTACAAAGCACACAGAGGAAAGACCTAAGGTGCAGGTTATACAGGCGGCTGAACCCTTGGCGACAGCATACCTATGTGGGATTCACAGAGAGCTGGTTAGGAGGCTGAACGCCGTCCTCCTACCCAATGTACATACACTATTTGATATGTCTGCCGAGGATTTCGATGCCATCATAGCCGCACACTTTAAGCCAGGAGACACTGTTTTAGAAACGGACATAGCCTCCTTTGACAAGAGCCAAGATGATTCACTTGCGCTTACTGCCTTGATGTTGTTAGAAGATTTAGGGGTGGATCACTCCCTGTTGGACTTGATAGAGGCCGCTTTTGGAGAGATTTCCAGCTGTCANNNNNNNNNNNNNNNNNNNNNNNNNNNNGGCGCCATGATGAAATCTGGTATGTTCCTAACTCTGTTCGTCAACACATTGCTAAACATCACCATCGCTAGCCGCGTGCTGGAAGATCGTCTGACAAAATCCGCGTGCGCGGCCTTCATCGGCGACGACAACATAATACATGGAGTCGTCTCCGATGAATTGATGGCAGACAGATGCGCCACTTGGATGAACATGGAAGTGAAGATCATAGATGCAGTTGTATCCTTGAAAGCCCCTTACTTTTGTGGAGGGTTTATACTGCACGATACTGTGACGGGAACAGCCTGCAGAGTGGCAGACCCGCTAAAAAGGCTATTCAAACTGGGCAAACCGCTAGCGGCAGGTGACGAACAAGATGAAGATAGAAGACGAGCGCTGGCTGACGAAGTGATCAGATGGCAACGAACAGGGCTAATTGATGAGTTGGAGAAAGCGGTATACTCTAGGTATGAAGTGCAGGGTATATCAGTTGTGGTAATGTCCATGGCCACCTTTGCAAGCTCCAGATCTAACTTCGAGAAGCTCAGAGGACCCNNNNNNNNNNNNNNNNNNNNNNNNNNNNNNNNNNNNNNNNNNNNNNNNNNNNNNNNNNNNNNNNNNNNNNNNNNNNNNNNNNNNNNNNNNNNNNNNNNNNNNNNNNNNNNNNNNNNNNNNNNNNNNNNNNNNNNNNNNNNNNNNNNNNNNNNNNNNNNNNNNNNNNNNNCAGTTAATAAACTGACAATGCGCGCGGTACCCCAACAGAAGCCACGCAGGAATCGGAAGAATAAGAAGCAAAAGCAAAAGCGACAGGCGCCACAAAACAACACAAACCAAAAGAAGCAGCCGCCTAAAAAGAAACCAGCTCAAAAGAAAAAGAAGCCGGGCCGCAGAGAGAGGATGTGCATGAAAATCGAAAATGATTGTATTTTTGAAGTCAAGTATGAAGGTAAGGTAACAGGTTACGCGTGCTTGGTGGGGGACAAAGTAATGAAACCAGCNNNNNNNNNNNNNNNNNNNNNNNNNNNNNNNNNNNNNNNNNNNNNNNNNNNNNNNNNNNNNNNNNNNNNNNNNNNNNNNNNNNNNNNNNNNNNNNNNNNNNNNNNNNNNNNNNNNNNNNNNNNNNNNNNNNNNNNNNNNNNNNNNNNNNNNNNNNNNNNNNNNNNNNNNNNNNNNNNNNNNNNNNNNNNNNNNNNNNNNNNNNNNNNNNNNNNNNNNNNNNNNNNNNNNNNNNNNNNNNNNNNNNNNNNNNNACGCGTGGTGGCCATAGTCTTAGGAGGAGCTAATGAAGGAGCCCGTACAGCCCTCTCGGTGGTGACCTGGAATAAAGACATTGTCACTAAAATCACCCCCGAGGGGGCCGAAGAGTGGAGTCTTGCCATCCCAGTCATGTGCCTGCTGGCAAATACCACGTTCCCCTGCTCCCAGCCCCCTTGCACTCCCTGCTGCTATGAAAGGGAACCAGAGGAAACCCTACGCATGCTTGAGGACAACGTCATGAGACCTGGGTACTATCAGCTGCTACAAGCATNNNNNNNNNNNNNNNNNNNNNNNNNNNNNNNNNNNNNNNNNNNNNNNNNNNNNNNNNNNNNNNNNNNNNNNNNNNNNNNNNNNNNNNNNNNNNNNNNNNNNNNNNNNNNNNNNNNNNNNNNNNNNNNNNNNNNNNNNNNNNNNNNNNNNNNNNNNNNNNNNNNNNNNNNNNNNNNNNNNNNNNNNNNNNNNNNNNNNNNNNNNNNNNNNNNNNNCCACGATTGGACCAAGCTGCGTTACATGGACAACCACACGCCAGCGGACGCAGAGAGGGCGGGGCTATTTGTAAGAACATCAGCACCGTGCACGATTACTGGAACAATGGGACACTTCATCCTGACCCGATGTCCGAAAGGGGAAACTCTGACGGTGGGATTCACTGACAGTAGGAAGATCAGTCACTCATGTACGCACCCATTTCACCACGACCCTCCTGTGATAGGCCGGGAGAAATTCCATTCCCGACCGCAGCACNNNNNAGAGCTGCCTTGCAGCACGTACGTGCAGAGCACCGCCGCAACTACCGAGGAGATAGAGGTACACATGCCCCCAGACACCCCTGATCGCACATTGATGTCACAACAGTCCGGCAACGTAAAGATCACAGTTAATGGCCAGACGGTGCGGTACAAGTGTAATTGCGGTGGCTCAAATGAAGGACTAATAACTACAGACAAAGTGATTAATAACTGCAAAGTTGATCAATGTCATGCCGCGGTCACCAATCACAAAAAGTGGCAGTACAACTCCCCTCTGGTCCCGCGTAATGCTGAACTTGGGGACCGAAAAGGAAAAATCCACATCCCGTTTCCGCTGGCAAATGTAACATGCAGGGTGCCTAAAGCAAGGAACCCCACCGTGACGTACGGGAAAAACCAAGTCATCATGCTACTGTATCCCGACCACCCAACACTCCTGTCCTACCGGAACATGGGAGAAGAACCAAACTACCAAGAAGAGTGGGTGACGCATAAGAAGGAAGTCGTGCTAACCGTGCCGACTGAAGGGCTCGNNNNNNNNNNNNNNNNNNNNNNNNNNNNNNNNNNNNNNNNNNNNNNNNNNNNNNNNNNNNNNNNNNNNNNNNNNNNNNNNNNNNNNNNNNNNNNNNNNNNNNNNNNNNNNNNNNNNNNNNNNNNNNNNNNNNNNNNNNNNNNNNNNNNNNNNNNNNNNNNNNNNNNNNNNNNNNNNNNNNNNNNNNNNNNNNNNNNNNNNNNNNNNNNNNNNNNNNNNNNNNNNNNNNNNNNNNNNNNNNNNNNNNNNNNNNNNNNNNNNNNNNNNNNNNNNNNNNNNNNNNNNNNNNNNNNNNNNNNNNNNNNNNNNNNNNNNNNNNNNNNNNNNNNNNNNNNNNNNNNNNNNNNNNNNNNNNNNNNNNNNNNNNNNNNNNNNNNNNNNNNNNNNNNNNNNNNNNNNNNNNNNNNNNNNNNNNNNNNNNNNNNNNNNNNNNNNNNNNNNNNNNNNNNNNNNNNNNCCCACACTGTGAGCGCGTACGAACACGTAACAGTGATCCCGAACACGGTGGGAGTACCGTATAAGACTCTAGTCAATAGACCGGGCTACAGTCCCATGGTATTGGAGATGGAACTACTGTCAGTCACTTTGGAGCCAACGCTATCGCTTGATTACATCACGTGCGAGTACAAAACCGTTATCCCGTCTCCGTACGTGAAATGCTGCGGTACAGCAGAGTGCAAGGACAAAAACCTACCTGACTACAGCTGTAAGGTCTTCACCGGCGTCTACCCATTTATGTGGGGCGGAGCCTANNNNNNNNNNNNNNNNNNNNNNNNNNNNNNNNNNNNNNNNNNNNNNNNNNNNNNNNNNNNNNNNNNNNNNNNNNNNNNNNNNNNNNNNNNNNNNNNNNNNNNNNNNNNNNNNNNNNNNNNNNNNNNNNNNNNNNNNNNNNNNNNNNNNNNNNNNNNNNNNNNNNNNNNNNNNNNNNNNNNNNNNNNNNNNNNNNNNGCCAAATTCATTGTGGGGCCAATGTCTTCAGCCTGGACACCTTTCGACAACAAAATTGTGGTGTACAAAGGTGACGTCTATAACATGGACTACCCGCCCTTTGGCGCAGGAAGACCAGGACAATTTGGCGATATCCAAAGTCGCACACCTGAGAGTACAGACGTCTATGCTAATACACAACTGGTACTGCAGAGACCGGCTGCGGGTACGGTACATGTGCCATACTCTCAGGCACCATCTGGCTTTAAGTATTGGCTAAAAGAACGAGGGGCATCGCTGCAGCACACAGCACCATTTGGCTGCCAAATAGCAACAAACCCGGTAAGAGCGGTGAATTGCGCCGTAGGGAACATGCCCATCTCCATCGACATACCGGATGCGG--------------------------------------------------------------------------------------------------------------------------------------------------------------------------------------------------------------------------------------------------------------------------------------------------------------------------------------------------------------------------------------------------------------------------------------------------------------------------------
		</sequence>
		<sequence>
			<taxon idref="MK244634|Brazil|RJ|2016-04-27"/>
			-----------------------------------------------------------------------------------------------------------------------------------------------------------------------------------------------------------------------------------------------CGTCTGCCCGATGCGCAGCGCAGAAGATCCCGAGAGACTCGCCAATTATGCGAGAAAGCTAGCATCTGCTGCAGGAAAAGTCCTGGACAGAAACATCTCTGGAAAGATCGGGGACTTACAAGCAGTAATGGCCGTGCCAGACACGGAGACGCCAACATTCTGCTTGCACACAGATGTCTCATGTAGACAGAGAGCAGACGTCGCGATATACCAAGACGTCTATGCTGTACACGCACCCACGTCGCTATACCACCAGGCGATTAAAGGGGTCCGAGTGGCGTACTGGGTAGGGTTCGACACAACCCCGTTCATGTACAATGCCATGGCGGGTGCCTACCCCTCATATTCGACAAACTGGGCAGACGAGCAGGTACTGAAGGCTAAGAACATAGGATTATGTTCAACAGACCTGACGGAAGGTAGACGAGGTAAATTGTCTATTATGAGAGGGAAGAAGCTAAAACCGTGTGACCGTGTGCTGTTCTCAGTAGGGTCAACGCTCTACCCGGAAAGCCGCAAGCTACTTAAGAGCTGGCACTTACCATCGGTGTTCCACCTAAAGGGCAAACTCAGCTTCACATGCCGCTGTGACACAGTGGTTTCGTGCGAGGGCTACGTCGTTAAGAGAATAACGATGAGCCCAGGCCTTTATGGAAAAACCACAGGGTATGCGGTAACCCACCACGCAGACGGATTCTTGATGTGCAAGACTACCGACACGGTTGACGGCGAAAGAGTGTCATTCTCGGTGTGCACATACGTGCCGGCGACCATTTGTGATCAAATGACCGGCATCCTTGCTACAGAAGTCACGCCGGAGGATGCACAGAAGCTGTTGGTGGGGCTGAACCAGAGAATAGTGGTTAACGGCAGAACGCAACGGAATACGAACACCATGAAAAACTATCTGCTTCCCGTGGTCGCCCAAGCCTTCAGTAAGTGGGCAAAGGAGTGCCGGAAAGACATGGAAGATGAAAAACTCCTGGGGGTCAGAGAAAGAACACTGACCTGCTGCTGTCTATGGGCATTCAAGAAGCAGAAAACACACACGGTCTACAAGAGGCCTGATACCCAGTCAATTCAGAAGGTTCAGGCCGAGTTTGACAGCTTTGTGGTACCGAGCCTGTGGTCGTCCGGGTTGTCAATCCCCTTGAGGACTAGAATCAAATGGTTGTTAAGCAAGGTGCCAAAAACCGACCTGATCCCATATAGCGGGGACGCCCAAGAAGCCCGGGACGCAGAAAAAGAAGCAGAGGAAGAACGAGAAGCAGAACTGACTCGTGAAGNNCTACCANCNCTACAGGCAGCACAGGAAGATGTTCAGGTCGAAATCGACGTGGAACAGCTTGANGACAGAGCGGGTGCAGGNANAATAGAGACTCCTAGAGGAGCTATCAAAGTTACTGCCCAACCAACAGACCACGTCGTGGGAGAGTACCTGGTACTTTCCCCGCAGACCGTACTACGGAGCCAGAAGCTCAGCCTAATTCACGCTTTGGCGGAGCAAGTGAAGACGTGNNNNCACAGCGGACGAGCAGGGAGGTACGCGGTCGAAGCGTACGACGGCCGAGTCCTAGTGCCCTCAGGCTATGCAATCTCGCCTGAAGACTTCCAGAGTCTAAGCGAAAGCGCAACGATGGTGTATAACGAAAGAGAGTTCGTAAACAGAAAGCTACACCACATTGCGATGCACGGACCAGCCCTGAACACCGACGAAGAGTCGTATGAGCTGGTGAGGGCAGAGAGGACAGAACACGAGTACGTCTACGATGTGGACCAGAGAAGATGCTGTAAGAAGGAAGAAGCTGCAGGACTGGTACTGGTGGGCGACTTGACTAATCCGCCCTACCACGAATTCGCATATGAAGGGCTAAAAATCCGCCCTGCCTGCCCATACAAAATTGCAGTCATAGGAGTCTTCGGAGTACCAGGATCTGGCAAGTCAGCTATTATCAAGAACCTAGTTACCAGGCAAGACCTGGTGACTAGCGGAAAGAAAGAAAACTGCCAAGAAATCACCACCGACGTGATGAGACAGAGAGGTCTAGAGATATCTGCACGTACGGTTGACTCGCTGCTCTTGAATGGATGCAACAGGCCAGTCGACGTGTTGTACGTAGACGAGGCGTTTGCGTGCCACTCTGGAACGTTACTTGCTTTGATCGCCTTGGTTAGACCAAGGCAGAAAGTTGTACTCTGTGGTGACCCGAAGCAGTGCGGCTTCTTCAATATGATGCAGATGAAAGTCAACTATAATCACAACATCTGCACCCAAGTGTACCACAAAAGTATCTCCAGGCGGTGTACACTGCCTGTGACCGCCATTGTGTCATCGTTGCATTACGAAGGCAAAATGCGCACTACGAATGAGTACAACAAGCCGATTGTAGTGGACACTACAGGCTCAACAAAACCTGACGCTGGAGATCTCGTGTTAACGTGCTTCAGAGGGTGGGTTAAACAACTGCAAATTGACTATCGTGGATACGAGGTCATGACAGCAGCCGCATCCCAAGGGTTAACCAGAAAAGGAGTTTATGCAGTTAGGCAAAAAGTTAATGAAAACCCGCTCTATGCATCAACGTCAGAGCACGTCAACGTACTCCTAACGCGTACGGAAGGTAAACTGGTATGGAAGACACTTTCCGGTGACCCGTGGATAAAGACGCTGCAGAACCCACCGAAAGGAAACTTCAAAGCAACTATCAAGGAGTGGGAGGTGGAGCATGCATCAATAATGGCGGGCATCTGCAGTCACCAAATGACCTTTGATACATTCCAAAACAAAGCCAATGTTTGTTGGGCTAAGAGCTTGGTCCCTATCCTCGAAACAGCGGGGATAAAACTAAATGATAGGCAGTGGTCCCAGATAATTCAAGCCTTCAAAGAAGATAAAGCATACTCACCTGAAGTAGCCCTGAATGAAATATGCACGCGCATGTATGGGGTGGATTTAGACAGTGGGCTATTTTCTAAACCATTGGTGTCTGTGTATTACGCGGATAACCACTGGGATAATAGGCCTGGAGGGAAGATGTTCGGATTCAACCCCGAGGCAGCATCCATTCTAGAAAGAAAGTATCCATTCACAAAAGGGAAGTGGAACATCAACAAGCAGATCTGCGTGACCACCAGGAGGATAGAAGACTTTAACCCTACCACCAATATTATACCGGCCAATAGGAGACTACCACACTCATTAGTGGCCGAACACCGCCCAGTAAAAGGGGAAAGAATGGAATGGCTGGTTAATAAGATAAACGGCCACCACGTGCTCCTGGTCAGTGGCTATAATCTTGTACTGCCTACTAAGAGAGTCACTTGGGTAGCGCCACTAGGTGTCCGCGGAGCGGACTACACATACAACCTAGAGTTGGGTCTGCCAGCAACGCTTGGCAGGTATGACCTAGTGGTCATAAACATCCACACACCTTTTCGCATACACCATTACCAACAGTGCGTAGACCACGCAATGAAACTGCAAATGCTCGGGGGTGACTCATTGAGACTGCTCAAACCGGGTGGCTCTCTATTGATCAGAGCATATGGTTACGCAGATAGAACCAGTGAACGAGTCATCTGCGTGTTGGGACGCAAGTTCAGATCGTCTAGAGCGTTGAAACCACCATGTGTCACCAGCAACACTGAGATGTTTTTCCTATTCAGCAACTTTGACAATGGCAGAAGGAATTTCACAACTCATGTCATGAATAATCAACTGAATGCAGCCTTTGTAGGACAGGCCACCCGAGCAGGATGTGCACCGTCGTACCGGGTAAAACGCATGGACATCGCGAAGAACGATNNNNNNNNNNNNNNNNNNNNNNNNNNNNNNNNNNNNNNNNNNNNNNNNNNNNNNNNNNNNNNNNNNNNNNNNNNNNNNNNNNNNNNNNNNNNNNNNNNNNNNNNNNNNNNNNNNNNNNNNNNNNNNNNNNNNNNNNNNNNNNNNNNNNNNNNNNNNNNNNNNNNNNNNNNNNNNNNNNNNNNNNNNNNNNNNNNNNNNNNNNNNNNNNNNNNNNNNNNNNNNNNNNNNNNNNNNNNNNNNNNNNNNNNNNNNNNNNNNNNNNNNNNNNNNNNNNNNNNNNNNNNNNNNNNNNNNNNNNNNNNNNNNNNNNNNNNNNNNNNNNNNNNNNNNNNNNNNNNNNNNNNNNNNNNNNNNNNNNNNNNNNNNNNNNNNNNNNNNNNNNNNNNNNNNNNNNNNNNNNNNNNNNNNNNNNNNNNNNNNNNNNNNNNNNNNNNNNNNNNNNNNNNNNNNNNNNNNNNNNNNNNNNNNNNNNNNNNNNNNNNNNNNNNNNNNNNNNNNNNNNNNNNNNNNNNNNNNNNNNNNNNNNNNNNNNNNNNNNNNNNNNNNNNNNNNNNNNNNNNNNNNNNNNNNNNNNNNNNNNNGGCAGTGGACATGGCAGAGATATATACTATGTGGCCAAAGCAAACAGAGGCCAACGAGCAAGTCTGCCTATATGCCCTGGGGGAAAGTATTGAATCGATCAGGCAGAAATGCCCGGTGGATGATGCAGATGCATCGTCTCCTCCAAAAACTGTCCCGTGCCTTTGCCGTTACGCCATGACTCCGGAACGCGTCACCCGACTTCGCATGAACCACGTCNCAAGTATAATTGTGTGTTCCTCGTTTCCCCTTCCAAAGTACAAAATAGAAGGAGTGCAAAAAGTCAAATGCTCTAAGGTAATGCTATTTGACCACAACGTGCCATCACGCGTAAGTCCAAGGGAATATAGATCTTCCCCGGAGGCTGCACAGGAAGCGAGTACAACCACGTCACTGACGCATAGCCAATTCGACCTAAGCGTTGACGGCGAGATACTACCCGTCCCGTCAGATCTGGATGCTGACGCCCCAGCCCTAGAACCAGCTCTAGACGACAGGGCGACACACACGTTGCCATCCACAACCGGAAACCTTGCGGCCGTGTCTGACTGGGTAATGAGCACCGTACCTGTCGCGCCGCCCAGAAGAAGGCGAGGGAGAAACCTGACTGTGACATGCGACGAGAGAGAAGGGAACATAACACCCATGGCTAGCGTCCGATTCTTTAGGGCAGAGCTGCGTCCGGTCGTACAAGAAACAGCGGAGACGCGTGACACAGCAATGTCTCTTCAGGCACCGCCGAGTACCGCCACGGAACTGAATCATCCGCCGATCTCCTTCGGAGCACCAAGCGAGACGTTCCCCATTACATTTGGGGACTTCAACGAAGGAGAAATCGAAAGCTTGTCTTCTGAGCTGCTAACTTTCGGAGACTTCCTACCCGGAGAAGTGGATGACTTGACAGATAGCGACTGGTCCACGTGCTCAGACACGGACGACGAGTTATGACTAGACAGGGCAGGTGGGTATATATTCTCGTCGGACACCGGTCCAGGTCATTTACAACAGAAGTCAGTACGCCAGTCAGTGCTGCCGGTGAACACCCTGGAGGAAGTCCACGAGGAGAAGTGTTACCCACCTAAGTTGGATGAAGTAAAGGAGCAACTATTACTTAAGAAACTCCAGGAGAGTGCATCCATGGCCAACAGAAGCAGGTACCAGTCGCGCAAAGTAGAAAACATGAAAGCAACAATCATCCAGAGACTAAAGAGAGGCTGTAGACTATACTTAATGTCGGAGACCTCAAAAGTCCCTACTTACCGGACCACATATCCGGCGCCTGTGTACTCGCCTCCGGTCAACGTCCGACTGTCCAACCCCGAGTCCGCAGTGGCAGCATGCAATGAGTTCCTAGCTAGAAACTATCCAACTGTCTCATCATACCAAATTACCGACGAGTATGATGCATATTTAGACATGGTGGACGGGTCGGAGAGTTGCCTGGATCGAGCGACATTCAATCCGTCAAAACTTAGGAGCTACCCGAAACAGCACGCTTACCATGCGCCCTCCATCAGAAGCGCTGTACCGTCCCCATTCCAGAACACACTACAGAATGTACTGGCAGCAGCCACGAAAAGAAACTGCAACGTCACACAGATGAGGGAATTACCCACTTTGGACTCAGCAGTATTCAACGTGGAGTGTTTTAAAAAATTCGCATGCAACCAAGAATACTGGGAAGAATTTGCTGCCAGCCCTATTAGGATAACAACTGAGAATTTAACAACCTATGTTACTAAACTAAAAGGGGCAAAAGCAGCAGCGCTATTTGCNNNNNNNNNNNNNNNNNNNCCACTGCAGGAAGTACCAATGGATAGGTTCACAGTAGATATGAAAAGGGACGTGAAGGTGACTCCTGGTACAAAGCACACAGAGGAAAGACCTAAGGTGCAGGTTATACAGGCGGCTGAACCCTTGGCGACAGCATACCTATGTGGGATTCACAGAGAGCTGGTTAGGAGGCTGAACGCCGTCCTCCTACCCAATGTACATACACTATTTGATATGTCTGCCGAGGATTTCGATGCCATCATAGCCGCACACTTTAAGCCAGGAGACACTGTTTTAGAAACGGACATAGCCTCCTTTGACAAGAGCCAAGATGATTCACTTGCGCTTACTGCCTTGATGTTGTTAGAAGATTTAGGGGTGGATCACTCCCTGTTGGACTTGATAGAGGCCGCTTTTGGAGAGATTTCCAGCTGTCANNNNNNNNNNNNNNNNNNNNNNNNNNNNGGCGCCATGATGAAATCTGGTATGTTCCTAACTCTGTTCGTCAACACATTGCTAAACATCACCATCGCTAGCCGCGTGCTGGAAGATCGTCTGACAAAATCCGCGTGCGCGGCCTTCATCGGCGACGACAACATAATACATGGAGTCGTCTCCGATGAATTGATGGCAGACAGATGCGCCACTTGGATGAACATGGAAGTGAAGATCATAGATGCAGTTGTATCCTTGAAAGCCCCTTACTTTTGTGGAGGGTTTATACTGCACGATACTGTGACGGGAACAGCCTGCAGAGTGGCAGACCCGCTAAAAAGGCTATTCAAACTGGGCAAACCGCTAGCGGCAGGTGACGAACAAGATGAAGATAGAAGACGAGCGCTGGCTGACGAAGTGATCAGATGGCAACGAACAGGGCTAATTGATGAGTTGGAGAAAGCGGTATACTCTAGGTATGAAGTGCAGGGTATATCAGTTGTGGTAATGTCCATGGCCACCTTTGCAAGCTCCAGATCTAACTTCGAGAAGCTCAGAGGACCCNNNNNNNNNNNNNNNNNNNNNNNNNNNNNNNNNNNNNNNNNNNNNNNNNNNNNNNNNNNNNNNNNNNNNNNNNNNNNNNNNNNNNNNNNNNNNNNNNNNNNNNNNNNNNNNNNNNNNNNNNNNNNNNNNNNNNNNNNNNNNNNNNNNNNNNNNNNNNNNNNNNNNNNNNNNNNNNNNNNNNNNNNNNNNNNNNNNNNNNNNNNNNNNNNNNNNNNNNNNNNNNNNNNNNNNNNNNNNNNNNNNNNNNNNNNNNNNNNNNNNNNNNNNNNNNNNNNNNNNNNNNNNNNNNNNNNNNNNNNNNNNNNNNNNNNNNNNNNNNNNNNNNNNNNNNNNNNNNNNNNNNNNNNNNNNNNNNNNNNNNNNNNNNNNNNNNNNNNNNNNNNNNNNNNNNNNNNNNNNNNNNNNNNNNNNNNNTTGGTNGGGGACAAAGTAATGAAACCAGCACACGTAAAGGGGACCATCGATAACGCGGACCTGGCCAAACTGGCCTTTAAGCGGTCATCTAAGTATGACCTTGAATGCGCGCAGATACCCGTGCACATGAAGTCCGACGCTTCGAAGTTCACCCATGAGAAACCAGAGGGGTACTACAACTGGCACCACGGAGCAGTACAGTACTCAGGAGGCCGGTTCACCATCCCCACAGGTGCTGGCAAACCAGGGGACAGCGGCAGACCGATCTTCGACAACAAGGGACGCGTGGTGGCCATAGTCTTAGGAGGAGCTAATGAAGGAGCCCGTACAGCCCTCTCGGTGGTGACCTGGAATAAAGACATTGTCACTAAAATCACCCCCGAGGGGGCCGAAGAGTGGAGTCTTGCCATCCCAGTCATGTGCCTGCTGGCAAATACCACGTTCCCCTGCTCCCAGCCCCCTTGCACTCCCTGCTGCTATGAAAGGGAACCAGAGGAAACCCTACGCATGCTTGAGGACAACGTCATGAGACCTGGGTACTATCAGCTGCTACAAGCATNNNNNNNNNNNNNNNNNNNNNNNNNNNNNNNNNNNNNNNNNNNNNNNNNNNNNNNNNNNNNNNNNNNNNNNNNNNNNNNNNNNNNNNNNNNNNNNNNNNNNNNNNNNNNNNNNNNNNNNNNNNNNNNNNNNNNNNNNNNNNNNNNNNNNNNNNNNNNNNNNNNNNNNNNNNNNNNNNNNNNNNNNNNNNNNNNNNNNATAAAGACGGATGATAGCCACGATTGGACCAAGCTGCGTTACATGGACAACCACACGCCAGCGGACGCAGAGAGGGCGGGGCTATTTGTAAGAACATCAGCACCGTGCACGATTACTGGAACAATGGGACACTTCATCCTGACCCGATGTCCGAAAGGGGAAACTCTGACGGTGGGATTCACTGACAGTAGGAAGATCAGTCACTCATGTACGCACCCATTTCACCACGACCCTCCTGTGATAGGCCGGGAGAAATTCCATTCCCGACCGCAGCACNNNNNNGAGCTGCCTTGCAGCACGTACGTGCAGAGCACCGCCGCAACTACCGAGGAGATAGAGGTACACATGCCCCCAGACACCCCTGATCGCACATTGATGTCACAACAGTCCGGCAACGTAAAGATCACAGTTAATGGCCAGACGGTGCGGTACAAGTGTAATTGCGGTGGCTCAAATGAAGGACTAATAACTACAGACAAAGTGATTAATAACTGCAAAGTTGATCAATGTCATGCCGCGGTCACCAATCACAAAAAGTGGCAGTACAACTCCCCTCTGGTCCCGCGTAATGCTGAACTTGGGGACCGAAAAGGAAAAATCCACATCCCGTTTCCGCTGGCAAATGTAACATGCAGGGTGCCTAAAGCAAGGAACCCCACCGTGACGTACGGGAAAAACCAAGTCATCATGCTACTGTATCCCGACCACCCAACACTCCTGTCCTACCGGAACATGGGAGAAGAACCAAACTACCAAGAAGAGTGGGTGACGCATAAGAAGGAAGTCGTGCTAACCGTGCCGACTGAAGGGCTCGAGGTCACGTGGGGTAACAACGAGCCGTATAAGTATTGGCCGCAGTTATCTACAAACGGTACAGCCCATGGCCACCCGCATGAGATAATTCTGTATTATTATGAGCTGTACCCTACTATGACTGTAGTAGTTGTGTCAGTGGCCTCGTTCGTACTCCTGTCGATGGTGGGTGTGGCAGTGGGGATGTGCATGTGTGCACGACGCAGATGCANNNNNNNNNNNNNNNNNNNNNNNNNNNNNNNNNNNNNNNNNNNNNNNNNNNNNNNNNNNNNNNNNNNNNNNNNNNNNNNNNNNNNNNNNNNNNNNNNNNNNNNNNNNNNNNNNNNNNNNNNNNNNNNNNNNNNNNNNNNNNNNNNNNNNNNNNNNNNNNNNNNNNNNNNNNNNNNNNNNNNNNNNNNNNNNNNNNNNNNNNNNNNNNNNNNNNNNNNNNNNNNNNNNNNNNNNNNNNNNNNNNNNNNNNNNNNNNNNNNCGCGTACGAACACGTAACAGTGATCCCGAACACGGTGGGAGTACCGTATAAGACTCTAGTCAATAGACCGGGCTACAGTCCCATGGTATTGGAGATGGAACTACTGTCAGTCACTTTGGAGCCAACGCTATCGCTTGATTACATCACGTGCGAGTACAAAACCGTTATCCCGTCTCCGTACGTGAAATGCTGCGGTACAGCAGAGTGCAAGGACAAAAACCTACCTGACTACAGCTGTAAGGTCTTCACCGGCGTCTACCCATTTATGTGGGGCGGAGCCTANNNNNNNNNNNNNNNNNNNNNNNNNNNNNNNNNNNNNNNNNNNNNNNNNNNNNNNNNNNNNNNNNNNNNNNNNNNNNNNNNNNNNNNNNNNNNNNNNNNNNNNNNNNNNNNNNNNNNNNNNNNNNNNNNNNNNNNNNNNNNNNNNNNNNNNNNNNNNNNNNNNNNNNNNNNNNNNNNNNNNNNNNNNNNNNNNNNNGCCAAATTCATTGTGGGGCCAATGTCTTCAGCCTGGACACCTTTCGACAACAAAATTGTGGTGTACAAAGGTGACGTCTATAACATGGACTACCCGCCCTTTGGCGCAGGAAGACCAGGACAATTTGGCGATATCCAAAGTCGCACACCTGAGAGTACAGACGTCTATGCTAATACACAACTGGTACTGCAGAGACCGGCTGCGGGTACGGTACATGTGCCATACTCTCAGGCACCATCTGGCTTTAAGTATTGGCTAAAAGAACGAGGGGCGTCGCTGCAGCACACAGCACCATTTGGCTGCCAAATAGCAACAAACCCGGTAAGAGCGGTGAATTGCGCCGTAGGGAACATGCCCATCTCCATCGACATACCGGA-------------------------------------------------------------------------------------------------------------------------------------------------------------------------------------------------------------------------------------------------------------------------------------------------------------------------------------------------------------------------------------------------------------------------------------------------------------------------------------
		</sequence>
		<sequence>
			<taxon idref="MK244633|Brazil|RJ|2016-05-06"/>
			------------------------------------------------------------GCGTACCCCATGTTTGAGGTGGAACCCAGGCAGGTCACACCGAATGACCATGCTAATGCTAGAGCGTTCTCGCATCTAGCTATAAAACTAATAGAGCAGGAAATTGATCCCGACTCAACCATCCTGGACATCGGCAGTGCACCAGCAAGGAGGATGATGTCGGACAGGAAGTACCACTGCGTCTGCCCGATGCGCAGCGCAGAAGATCCCGAGAGACTCGCCAATTATGCGAGAAAGCTAGCATCTGCTGCAGGAAAAGTCCTGGACAGAAACATCTCTGGAAAGATCGGGGACTTACAAGCAGTAATGGCCGTGCCAGACACGGAGACGCCAACATTCTGCTTGCACACAGATGTCTCATGTAGACAGAGAGCAGACGTCGCGATATACCAAGACGTCTATGCTGTACACGCACCCACGTCGCTATACCACCAGGCGATTAAAGGGGTCCGAGTGGCGTACTGGGTAGGGTTCGACACAACCCCGTTCATGTACAATGCCATGGCGGGTGCCTACCCCTCATATTCGACAAACTGGGCAGACGAGCAGGTACTGAAGGCTAAGAACATAGGATTATGTTCAACAGACCTGACGGAAGGTAGACGAGGTAAATTGTCTATTATGAGAGGGAAGAAGCTAAAACCGTGTGACCGTGTGCTGTTCTCAGTAGGGTCAACGCTCTACCCGGAAAGCCGCAAGCTACTTAAGAGCTGGCACTTACCATCGGTGTTCCATCTAAAGGGCAAACTCAGCTTCACATGCCGCTGTGATACAGTGGTTTCGTGCGAGGGCTACGTCGTTAAGAGAATAACGATGAGCCCAGGCCTTTATGGAAAAACCACAGGGTATGCGGTAACCCACCACGCAGACGGATTCTTGATGTGCAAGACTACCGACACGGTTGACGGCGAAAGAGTGTCATTCTCGGTGTGCACATACGTGCCGGCGACCATTTGTGATCAAATGACCGGCATCCTTGCTACAGAAGTCACGCCGGAGGATGCACAGAAGCTGTTGGTGGGGCTGAACCAGAGAATAGTGGTTAACGGCAGAACGCAACGGAATACGAACACCATGAAAAACTATCTGCTTCCCGTGGTCGCCCAAGCCTTCAGTAAGTGGGCAAAGGAGTGCCGGAAAGACATGGAAGATGAAAAACTCCTGGGGGTCAGAGAAAGAACACTGACCTGCTGCTGTCTATGGGCATTCAAGAAGCAGAAAACACACACGGTCTACAAGAGGCCTGATACCCAGTCAATTCAGAAGGTTCAGGCCGAGTTTGACAGCTTTGTGGTACCGAGCCTGTGGTCGTCCGGGTTGTCAATCCCCTTGAGGACTAGAATCAAATGGTTGTTAAGCAAGGTGCCAAAAACCGACCTGATCCCATATAGCGGGGACGCCCAAGAAGCCCGGGACGCAGAAAAAGAAGCAGAGGAAGAACGAGAAGCAGNNNNNNNNNNNNNNNNNNNNNNNNNNNNNNNNNNNNNNNNNNNNNNNNNNNNNNNNNNNNNNNNNNNNNNNNNNNNNNNNNACAGAGCGGGTGCAGGAATAATAGAGACTCCTAGAGGAGCTATCAAAGTTACTGCCCAACTAACGGACCACGTCGTGGGAGAGTACCTGGTACTTTCCCCGCAGACCGTACTACGGAGCCAGAAGCTCAGCCTAATTCACGCTTTGGCGGAGCAAGTGAAGACGTGCACGCACAGCGGACGAGCAGGGAGGTACGCGGTCGAAGCGTACGACGGCCGAGTCCTAGTGCCCTCAGGCTATGCAATCTCGCCTGAAGACTTCCAGAGTCTAAGCGAAAGCGCAACGATGGTGTATAACGAAAGAGAGTTCGTAAACAGAAAGCTACACCACATTGCGATGCACGGACCAGCCCTGAACACCGACGAAGAGTCGTATGAGCTGGTGAGGGCAGAGAGGACAGAACACGAGTACGTCTACGATGTGGACCAGAGAAGATGCTGTAAGAAGGAAGAAGCTGCAGGACTGGTACTGGTGGGCGACTTGACTAATCCGCCCTACCACGAATTCGCATATGAAGGGCTAAAAATCCGCCCTGCCTGCCCATACAAAATTGCAGTCATAGGAGTCTTCGGAGTACCAGGATCTGGCAAGTCAGCTATTATCAAGAACCTAGTTACCAGGCAAGACCTGGTGACTAGCGGAAAGAAAGAAAATTGCCAAGAAATCACCACCGACGTGATGAGACAGAGAGGTCTAGAGATATCTGCACGTACGGTTGACTCGCTGCTCTTGAATGGATGCAACAGGCCAGTCGACGTGTTGTACGTAGACGAGGCGTTTGCGTGCCACTCTGGAACGTTACTTGCTTTGATCGCCTTGGTTAGACCAAGGCAGAAAGTTGTACTCTGTGGTGACCCGAAGCAGTGCGGCTTCTTCAATATGATGCAGATGAAAGTCAACTATAATCACAACATCTGCACCCAAGTGTACCACAAAAGTATCTCCAGGCGGTGTACACTGCCTGTGACCGCCATTGTGTCATCGTTGCATTACGAAGGCAAAATGCGCACTACGAATGAGTACAACAAGCCGATTGTAGTGGACACTACAGGCTCAACAAAACCTGACGCTGGAGATCTCGTGTTAACGTGCTTCAGAGGGTGGGTTAAACAACTGCAAATTGACTATCGTGGATACGAGGTCATGACAGCAGCCGCATCCCAAGGGTTAACCAGAAAAGGAGTTTATGCAGTTAGGCAAAAAGTTAATGAAAACCCGCTCTATGCATCAACGTCAGAGCACGTCAACGTACTCCTAACGCGTACGGAAGGTAAACTGGTATGGAAGACACTTTCCGGTGACCCGTGGATAAAGACGCTGCAGAACCCACCGAAAGGAAACTTCAAAGCAACTATCAAGGAGTGGGAGGTGGAGCATGCATCAATAATGGCGGGCATCTGCAGTCACCAAATGACCTTTGATACATTCCAAAACAAAGCCAATGTTTGTTGGGCTAAGAGCTTGGTCCCTATCCTCGAAACAGCGGGGATAAAACTAAATGATAGGCAGTGGTCCCAGATAATTCAAGCCTTCAAAGAAGATAAAGCATACTCACCTGAAGTAGCCCTGAATGAAATATGCACGCGCATGTATGGGGTGGATTTAGACAGTGGGCTATTTTCTAAACCATTGGTGTCTGTGTATTACGCGGATAACCACTGGGATAATAGGCCTGGAGGGAAGATGTTCGGATTCAACCCCGAGGCAGCATCCATTCTAGAAAGAAAGTATCCATTCACAAAAGGGAAGTGGAACATCAACAAGCAGATCTGCGTGACCACCAGGAGGATAGAAGACTTTAACCCTACCACCAATATTATACCGGCCAACAGGAGACTACCACACTCATTAGTGGCCGAACACCGCCCAGTAAAAGGGGAAAGAATGGAATGGCTGGTTAATAAGATAAACGGCCACCACGTGCTCCTGGTCAGTGGCTATAATCTTGTACTGCCTACTAAGAGAGTCACTTGGGTAGCGCCACTAGGTGTCCGCGGAGCGGACTACACATACAACCTAGAGTTGGGTCTGCCAGCAACGCTTGGCAGGTATGACCTAGTGGTCATAAACATCCACACACCTTTTCGCATACACCATTACCAACAGTGCGTAGACCACGCAATGAAACTGCAAATGCTCGGGGGTGACTCATTGAGACTGCTCAAACCGGGTGGCTCTCTATTGATCAGAGCATATGGTTACGCAGATAGAACCAGTGAACGAGTCATCTGCGTGTTGGGACGCAAGTTCAGATCGTCTAGAGCGTTGAAACCACCATGTGTCACCAGCAACACTGAGATGTTTTTCCTATTCAGCAACTTTGACAATGGCAGAAGGAATTTCACAACTCATGTCATGAATAATCAACTGAATGCAGCCTTTGTAGGACAGGCCACCCGAGCAGGATGTGCACCGTCGTACCGGGTAAAACGCATGGACATCGCGAAGAACGATNNAGNGTGCNNNNNNNNNNNNNNNNNNNNNNNNNNNNNNNNNNNNNNNNNNNNNNNNNNNNNNNNNNACNNNNNNTNGCCNNNGTNNNTNNAGNNNNNNNNNANNNCAGTNGGNACNNCNAAAANAGTCNNNNGCGGTACNNATNNNNNAANCCACGCNNNTNGACCGAANNTNTCNNATTATTNNGAATCNNANNNGGNNCNGGNNNNNGCNGCTGCCNANNNAGAAGTCNNNAAGNNNGTNANNAGACNGGGAGTNAATANNNNNNNNNNNNNNNNNNNNNNNNNNNNNNNNNNNNNNNNNNNNNNNNNNNNNNNNNNNNNNNNNNNNNNNNNNNNNNNNNNNNNNNNNNNNNNNNNNNNNNNNNNNNNNNNNNNNNNNNNNNNNNNNNNNNNNNNNNNNNNNNNNNNNNNNNNNNNNNNNNNNNNNNNNNNNNNNNNNNNNNNNNNNNNNNNNNNNNNNNNNNNNNNNNNNNNNNNNNNNNNNNNNNNNNNNNNNNNNNNNNNNNNNNNNNNNNNNNNNNNNNNNNNNNNNNNNNNNNNNNNNNNNNNNNNNNNNNNNNNNNNNNNNNNNNNNNNNNNGGCAGTGGACATGGCAGAGATATATACTATGTGGCCAAAGCAAACAGAGGCCAACGAGCAAGTCTGCCTATATGCCCTGGGGGAAAGTATTGAATCGATCAGGCAGAAATGCCCGGTGGATGATGCAGATGCATCGTCTCCTCCAAAAACTGTCCCGTGCCTTTGCCGTTACGCCATGACTCCGGAACGCGTCACCCGACTTCGCATGAACCACGTCACAAGTATAATTGTGTGTTCCTCGTTTCCCCTTCCAAAGTACAAAATAGAAGGAGTGCAAAAAGTCAAATGCTCTAAGGTAATGCTATTTGACCACAACGTGCCATCACGCGTAAGTCCAAGGGAATATAGATCTTCCCCGGAGGCTGCACAGGAAGCGAGTACAACCACGTCACTGACGCATAGCCAATTCGACCTAAGCGTTGACGGCGAGATACTACCCGTCCCGTCAGATCTGGATGCTGACGCCCCAGCCCTAGAACCAGCTCTAGACGACAGGGCGACACACACGTTGCCATCCACAACCGGAAACCTTGCGGCCGTGTCTGACTGGGTAATGAGCACCGTACCTGTCGCGCCGCCCAGAAGAAGGCGAGGGAGAAACCTGACTGTGACATGCGACGAGAGAGAAGGGAACATAACACCCATGGCTAGCGTCCGATTCTTTAGGGCAGAGCTGCGTCCGGTCGTACAAGAAACAGCGGAGACGCGTGACACAGCAATGTCTCTTCAGGCACCGCCGAGTACCGCCACGGAACTGAATCATCCGCCGATCTCCTTCGGAGCACCAAGNNNNNNNNNNNNNNNNNNNNNNNNNNNNNNNNNNNNNNNNNNNNNNNNNNNNNNNNNNNNNNNNNNNNNNNNNNNNNNNNNNNNNNNNNNNNNNNNNNNNNNNNNNNNNNNNNNNNNNNNNNNNNNNNNNNNNNNNNNNNNNNNNNNNNNNNNNNNNNNAGACAGGGCAGGTGGGTATATATTCTCGTCGGACACCGGTCCAGGTCATTTACAACAGAAGTCAGTACGCCAGTCAGTGCTGCCGGTGAACACCCTGGAGGAAGTCCACGAGGAGAAGTGTTACCCACCTAAGTTGGATGAAGTAAAGGAGCAACTATTACTTAAGAAACTCCAGGAGAGTGCATCCATGGCCAACAGAAGCAGGTACCAGTCGCGCAAAGTAGAAAACATGAAAGCAACAATCATCCAGAGACTAAAGAGAGGCTGTAGACTATACTTAATGTCAGAGACCTCAAAAGTCCCTACTTACCGGACCACATATCCGGCGCCTGTGTACTCGCCTCCGGTCAACGTCCGACTGTCCAACCCCGAGTCCGCAGTGGCAGCATGCAATGAGTTCCTAGCTAGAAACTATCCAACTGTCTCATCATACCAAATTACCGACGAGTATGATGCATATTTAGACATGGTGGACGGGTCGGAGAGTTGCCTGGATCGAGCGACATTCAATCCGTCAAAACTTAGGAGCTACCCGAAACAGCACGCTTACCATGCGCCCTCCATCAGAAGCGCTGTACCGTCCCCATTCCAGAACACACTACAGAATGTACTGGCAGCAGCCACGAAAAGAAACTGCAACGTCACACAGATGAGGGAATTACCCACTTTGGACTCAGCAGTATTCAACGTGGAGTGTTTTAAAAAATTCGCATGCAACCAAGAATACTGGGAAGAATTTGCTGCCAGCCCTATTAGGATAACAACTGAGAATTTAACAACCTATGTTACTAAACTAAAAGGGCCAAAAGCAGCAGCGCTATTTGCNNNNNNNNNNNNNNNNNNNNNACTGCAGGAAGTACCAATGGATAGGTTCACAGTAGATATGAAAAGGGACGTGAAGGTGACTCCTGGTACAAAGCACACAGAGGAAAGACCTAAGGTGCAGGTTATACAGGCGGCTGAACCCTTGGCGACAGCATACCTATGTGGGATTCACAGAGAGCTGGTTAGGAGGCTGAACGCCGTCCTCCTACCCAATGTACATACACTATTTGATATGTCTGCCGAGGATTTCGATGCCATCATAGCCGCACACTTTAAGCCAGGAGACACTGTTTTAGAAACGGACATAGCCTCCTTTGACAAGAGCCAAGATGATTCACTTGCGCTTACTGCCTTGATGTTGTTAGAAGATTTAGGGGTAGATCACTCCCTGTTGGACTTGATAGAGGCCGCTTTTGGAGAGATTTCCAGCTGTCATCNNNNNNNNNNNNNNNNNNNNNNNNNNGGCGCCATGATGAAATCTGGTATGTTCCTAACTCTGTTCGTCAACACATTGCTAAACATCACCATCGCTAGCCGCGTGCTGGAAGATCGTCTGACAAAATCCGCGTGCGCGGCCTTCATCGGCGACGACAACATAATACATGGAGTCGTCTCCGATGAATTGATGGCAGACAGATGCGCCACTTGGATGAACATGGAAGTGAAGATCATAGATGCAGTTGTATCCTTGAAAGCCCCTTACTTTTGTGGAGGGTTTATACTGCACGATACTGTGACGGGAACAGCCTGCAGAGTGGCAGACCCGCTAAAAAGGCTATTCAAACTGGGCAAACCGCTAGCGGCAGGTGACGAACAAGATGAAGATAGAAGACGAGCGCTGGCTGACGAAGTGATCAGATGGCAACGAACAGGGCTAATTGATGAGTTGGAGAAAGCGGTATACTCTAGGTATGAAGTGCAGGGTATATCAGTTGTGGTAATGTCCATGGCCACCTTTGCAAGCTCCAGATCTAACTTCGAGAAGCTCAGAGGACCCNNNNNNNNNNNNNNNNNNNNNNNNNNNNNNNNNNNNNNNNNNNNNNNNNNNNNNNNNNNNNNNNNNNNNNNNNNNNNNNNNNNNNNNNNNNNNNNNNNNNNNNNNNNNNNNNNNNNNNNNNNNNNNNNNNNNNNNNNNNNNNNNNNNNNNNNNNNNNNNNNNNNNNNNNNNNNNNNNNNNNNNNNNNNNNNNNNNNNNNNNNNNNNNNNNNNNNNNNNNNNNNNNNNNNNNNNNNNNNNNNNNNNNNNNNNNNNNNNNNNNNNNNNNNNNNNNNNNNNNNNNNNNNNNNNNNNNNNNNNNNNNNNNNNNNNNNNNNNNNNNNNNNNNNNNNNNNNNNNNNNNNNNNNNNNNNNNNNNNNNNNNNNNNNNNNNNNNNNNNNNNNNNNNNNNNNNNNNNNNNNNNNNNNNNNNNNNTTGGTGGGGGACAAAGTAATGAAACCAGCACACGTAAAGGGGACCATCGATAACGCGGACCTGGCCAAACTGGCCTTTAAGCGGTCATCTAAGTATGACCTTGAATGCGCGCAGATACCCGTGCACATGAAGTCCGACGCTTCGAAGTTCACCCATGAGAAACCAGAGGGGTACTACAACTGGCACCACGGAGCAGTACAGTACTCAGGAGGCCGGTTCACCATCCCCACAGGTGCTGGCAAACCAGGGGACAGCGGCAGACCGATCTTCGACAACAAGGGACGCGTGGTGGCCATAGTCTTAGGAGGAGCTAATGAAGGAGCCCGTACAGCCCTCTCGGTGGTGACCTGGAATAAAGACATTGTCACTAAAATCACCCCCGAGGGGGCCGAAGAGTGGAGTCTTGCCATCCCAGTCATGTGCCTGCTGGCAAATACCACGTTCCCCTGCTCCCAGCCCCCTTGCACTCCCTGCTGCTATGAAAGGGAACCAGAGGAAACCCTACGCATGCTTGAGGACAACGTCATGAGACCTGGGTACTATCAGCTGCTACAAGCATNNNNNNNNNNNNNNNNNNNNNNNNNNNNNNNNNNNNNNNNNNNNNNNNNNNNNNNNNNNNNNNNNNNNNNNNNNNNNNNNNNNNNNNNNNNNNNNNNNNNNNNNNNNNNNNNNNNNNNNNNNNNNNNNNNNNNNNNNNNNNNNNNNNNNNNNNNNNNNNNNNNNNNNNNNNNNNNNNNNNNNNNNNNNNNNNNNNNNNNNNNNNNNNNNNNNNGCCACGATTGGACCAAGCTGCGTTACATGGACAACCACACGCCAGCGGACGCAGAGAGGGCGGGGCTATTTGTAAGAACATCAGCACCGTGCACGATTACTGGAACAATGGGACACTTCATCCTGACCCGATGTCCGAAAGGGGAAACTCTGACGGTGGGATTCACTGACAGTAGGAAGATCAGTCACTCATGTACGCACCCATTTCACCACGACCCTCCTGTGATAGGCCGGGAGAAATTCCATTCCCGACCGCAGCACNGTNNNGANCTNCCTTGCAGCACGTACGTGCAGAGCACCGCCGCAACTACCGAGGAGATAGAGGTACACATGCCCCCAGACACCCCTGATCGCACATTGATGTCACAACAGTCCGGCAACGTAAAGATCACAGTTAATGGCCAGACGGTGCGGTACAAGTGTAATTGCGGTGGCTCAAATGAAGGACTAATAACTACAGACAAAGTGATTAATAACTGCAAAGTTGATCAATGTCATGCCGCGGTCACCAATCACAAAAAGTGGCAGTACAACTCCCCTCTGGTCCCGCGTAATGCTGAACTTGGGGACCGAAAAGGAAAAATCCACATCCCGTTTCCGCTGGCAAATGTAACATGCAGGGTGCCTAAAGCAAGGAACCCCACCGTGACGTACGGGAAAAACCAAGTCATCATGCTACTGTATCCCGACCACCCAACACTCCTGTCCTACCGGAACATGGGAGAAGAACCAAACTACCAAGAAGAGTGGGTGACGCATAAGAAGGAAGTCGTGCTAACCGTGCCGACTGAAGGGCTCGAGGTCACGTGGGGTAACAACGAGCCGTATAAGTATTGGCCGCAGTTATCTACAAACGGTACAGCCCATGGCCACCCGCATGAGATAATTCTGTATTATTATGAGCTGTACCCTACTATGACTGTAGTAGTTGTGTCAGTGGCCTCGTTCGTACTCCTGTCGATGGTGGGTGTGGCAGTGGGGATGTGCATGTGTGCACGACGCAGATGCANNNNNNNNNNNNNNNNNNNNNNNNNNNNNNNNNNNNNNNNNNNNNNNNNNNNNNNNNNNNNNNNNNNNNNNNNNNNNNNNNNNNNNNNNNNNNNNNNNNNNNNNNNNNNNNNNNNNNNNNNNNNNNNNNNNNNNNNNNNNNNNNNNNNNNNNNNNNNNNNNNNNNNNNNNNNNNNNNNNNNNNNNNNNNNNNNNNNNNNNNNNNNNNNNNNNNNNNNNNNNNNNNNNNNNNNNNNNNNNNNNNNNNNNNNNNNNNNNAGCGCGTACGAACACGTAACAGTGATCCCGAACACGGTGGGAGTACCGTATAAGACTCTAGTCAATAGACCGGGCTACAGTCCCATGGTATTGGAGATGGAACTACTGTCAGTCACTTTGGAGCCAACGCTATCGCTTGATTACATCACGTGCGAGTACAAAACCGTTATCCCGTCTCCGTACGTGAAATGCTGCGGTACAGCAGAGTGCAAGGACAAAAACCTACCTGACTACAGCTGTAAGGTCTTCACCGGCGTCTACCCATTTATGTGGGGCGGAGCCTANNNNNNNNNNNNNNNNNNNNNNNNNNNNNNNNNNNNNNNNNNNNNNNNNNNNNNNNNNNNNNNNNNNNNNNNNNNNNNNNNNNNNNNNNNNNNNNNNNNNNNNNNNNNNNNNNNNNNNNNNNNNNNNNNNNNNNNNNNNNNNNNNNNNNNNNNNNNNNNNNNNNNNNNNNNNNNNNNNNNNNNNNNNNNNNNNNNNGCCAAATTCATTGTGGGGCCAATGTCTTCAGCCTGGACACCTTTCGACAACAAAATTGTGGTGTACAAAGGTGACGTCTATAACATGGACTACCCGCCCTTTGGCGCAGGAAGACCAGGACAATTTGGCGATATCCAAAGTCGCACACCTGAGAGTACAGACGTCTATGCTAATACACAACTGGTACTGCAGAGACCGGCTGCGGGTACGGTACATGTGCCATACTCTCAGGCACCATCTGGCTTTAAGTATTGGCTAAAAGAACGAGGGGCGTCGCTGCAGCACACAGCACCATTTGGCTGCCAAATAGCAACAAACCCGGTAAGAGCGGTGAATTGCGCCGTAGGGAACATGCCCATCTCCATCGACATACCGGATGCGG--------------------------------------------------------------------------------------------------------------------------------------------------------------------------------------------------------------------------------------------------------------------------------------------------------------------------------------------------------------------------------------------------------------------------------------------------------------------------------
		</sequence>
		<sequence>
			<taxon idref="MK244632|Brazil|RJ|2016-04-05"/>
			-----------------------------------------------------------------------------------------------------------------------------------------------------------------------------------------------------------------------------------------------CGTCTGCCCGATGCGCAGCGCAGAAGATCCCGAGAGACTCGCCAATTATGCGAGAAAGCTAGCATCTGCTGCAGGAAAAGTCCTGGACAGAAACATCTCTGGAAAGATCGGGGACTTACAAGCAGTAATGGCCGTGCCAGACACGGAGACGCCAACATTCTGCTTGCACACAGATGTCTCATGTAGACAGAGAGCAGACGTCGCGATATACCAAGACGTCTATGCTGTACACGCACCCACGTCGCTATACCACCAGGCGATTAAAGGGGTCCGAGTGGCGTACTGGGTAGGGTTCGACACAACCCCGTTCATGTACAATGCCATGGCGGGTGCCTACCCCTCATATTCGACAAACTGGGCAGACGAGCAGGTACTGAAGGCTAAGAACATAGGATTATGTTCAACAGACCTGACGGAAGGTAGACGAGGTAAATTGTCTATTATGAGAGGGAAGAAGCTAAAACCGTGTGACCGTGTGCTGTTCTCAGTAGGGTCAACGCTCTACCCGGAAAGCCGCAAGCTACTTAAGAGCTGGCACTTACCATCGGTGTTCCATCTAAAGGGCAAACTCAGCTTCACATGCCGCTGTGATACAGTGGTTTCGTGCGAGGGCTACGTCGTTAAGAGAATAACGATGAGCCCAGGCCTTTATGGAAAAACCACAGGGTATGCGGTAACCCACCACGCAGACGGATTCTTGATGTGCAAGACTACCGACACGGTTGACGGCGAAAGAGTGTCATTCTCGGTGTGCACATACGTGCCGGCGACCATTTGTGATCAAATGACCGGCATCCTTGCTACAGAAGTCACGCCGGAGGATGCACAGAAGCTGTTGGTGGGGCTGAACCAGAGAATAGTGGTTAACGGCAGAACGCAACGGAATACGAACACCATGAAAAACTATCTGCTTCCCGTGGTCGCCCAAGCCTTCAGTAAGTGGGCAAAGGAGTGCCGGAAAGACATGGAAGATGAAAAACTCCTGGGGGTCAGAGAAAGAACACTGACCTGCTGCTGTCTATGGGCATTCAAGAAGCAGAAAACACACACGGTCTACAAGAGGCCTGATACCCAGTCAATTCAGAAGGTTCAGGCCGAGTTTGACAGCTTTGTGGTACCGAGCCTGTGGTCGTCCGGGTTGTCAATCCCCTTGAGGACTAGAATCAAATGGTTGTTAAGCAAGGTGCCAAAAACCGACCTGATCCCATATAGCGGGGACGCCCAAGAAGCCCGGGACGCAGAAAAAGAAGCAGAGGAAGAACGAGAAGCANNNNNNNNNNNNNNNNNNNNNNNNNNNNNNNNNNNNNNNNNNNNNNNNNNNNNNNNNNNNNNNNNNNNNNNNNNNNNNNNNNNNNNNNNNNNNNNNNNNNNNNNNNNNNNNNNNNNNNNNNNNNTCAAAGTTACTGCCCAACNAACNGACCACGTCGTGGGAGAGTACCTGGTACTTTNCCCGCAGACCGTACTACGGAGCCAGAAGCTCAGCCTAATTCACGCTTTGGCGGAGCAAGTGAAGACGTGCACGCACAGCGGACGAGCAGGGAGGTACGCGGTCGAAGCGTACGACGGCCGAGTCCTAGTGCCCTCAGGCTATGCAATCTCGCCTGAAGACTTCCAGAGTCTAAGCGAAAGCGCAACGATGGTGTATAACGAAAGAGAGTTCGTAAACAGAAAGCTACACCACATTGCGATGCACGGACCAGCCCTGAACACCGACGAAGAGTCGTATGAGCTGGTGAGGGCAGAGAGGACAGAACACGAGTACGTCTACGATGTGGACCAGAGAAGATGCTGTAAGAAGGAAGAAGCTGCAGGACTGGTACTGGTGGGCGACTTGACTAATCCGCCCTACCACGAATTCGCATATGAAGGGCTAAAAATCCGCCCTGCCTGCCCATACAAAATTGCAGTCATAGGAGTCTTCGGAGTACCAGGATCTGGCAAGTCAGCTATTATCAAGAACCTAGTTACCAGGCAAGACCTGGTGACTAGCGGAAAGAAAGAAAACTGCCAAGAAATCACCACCGACGTGATGAGACAGAGAGGTCTAGAGATATCTGCACGTACGGTTGACTCGCTGCTCTTGAATGGATGCAACAGGCCAGTCGACGTGTTGTACGTAGACGAGGCGTTTGNGTGCNNNNNNNNNNNNNNNNNNNNNNNNNNNNNNNNNNNNNNNNNNNNNNNNNNNNNNNNNNNNNNNNNNNNNNNNNNNNNNNNNNNNNNNNNNNNNNNNNNNNNNNNNNNNNNNNNNNNNNNNNNNNNNNNNNNNNNNNNNNNNNNNNNNNNNNNNNNNNNNNNNNNNNNNNNNNNNNNNNNNNNNNNNNNNNNNNNNNNNNNNNNNNNNNNNNNNNNNNNNNNNNNNNNNNNNNAGTACAACAAGCCGATTGTAGTGGACACTACAGGCTCAACAAAACCTGACGCTGGAGATCTCGTGTTAACGTGCTTCAGAGGGTGGGTTAAACAACTGCAAATTGACTATCGTGGATACGAGGTCATGACAGCAGCCGCATCCCAAGGGTTAACCAGAAAAGGAGTTTATGCAGTTAGGCAAAAAGTTAATGAAAACCCGCTCTATGCATCAACGTCAGAGCACGTCAACGNNNTCCTAACNCGTACGGAAGGTAAACTGGTATGGAAGACACTTTCCGGTGACCCGTGGATAAAGACGCTGCAGAACCCACCGAAAGGAAACTTCAAAGCAACTATCAAGGAGTGGGAGGTGGAGCATGCATCAATAATGGCGGGCATCTGCAGTCACCAAATGACCTTTGATACATTCCAAAACAAAGCCAATGTTTGTTGGGCTAAGAGCTTGGTCCCTATCCTCGAAACAGCGGGGATAAAACTAAATGATAGGCAGTGGTCCCAGATAATTCAAGCCTTCAAAGAAGATAAAGCATACTCACCTGAAGTAGCCCTGAATGAAATATGCACGCGCATGTATGGGGTGGATTTAGACAGTGGGCTATTTTCTAAACCATTGGTGTCTGTGTATTACGCGGATAACCACTGGGATAATAGGCCTGGAGGGAAGATGTTCGGATTCAACCCCGAGGCAGCATCCATTCTAGAAAGAAAGTATCCATTCACAAAAGGGAAGTGGAACATCAACAAGCAGATCTGCGTGACCACCAGGAGGATAGAAGACTTTAACCCTACCACCAATATTATACCGGCCAATAGGAGACTACCACACTCATTAGTGGCCGAATACCGCCCAGTAAAAGGGGAAAGAATGGAATGGCTGGTTAATAAGATAAACGGCCACCACGTGCTCCTGGTCAGTGGCTATAATCTTGTACTGCCTACTAAGAGAGTCACTTGGGTAGCGCCACTAGGTGTCCGCGGAGCGGACTACACATACAACCTAGAGTTGGGTCTGCCAGCAACGCTTGGCAGATATGACCTAGTGGTCATAAACATCCACACACCTTTTCGCATACACCATTACCAACAGTGCGTAGACCACGCAATGAAACTGCAAATGCTCGGGGGTGACTCATTGAGACTGCTCAAACCGGGTGGCTCTCTATTGATCAGAGCATATGGTTACGCAGATAGAACCAGTGAACGAGTCATCTGCGTGTTGGGACGCAAGTTCAGATCGTCTAGAGCGTTGAAACCACCATGTGTCACCAGCAACACTGAGATGTTTTTTCTATTCAGCAACTTTGACAATGGCAGAAGGAATTTCACAACTCATGTCATGAATAATCAACTGAATGCAGCCTTTGTAGGACAGGCCACCCGAGCAGGATGTGCACCGTCGTACCGGGTAAAACGCATGGACATCGCGAAGAACGATGNNNNNNNNNNNNNNNNNNNNNNNNNNNNNNNNNNNNNNNNNNNNNNNNNNNNNNNNNNNNNNNNNNNNNNNNNNNNNNNNNNNNNNNNNNNNNNNNNNNNNNNNNNNNNNNNNNNNNNNNNNNNNNNNNNNNNNNNNNNNNNNNNNNNNNNNNNNNNNNNNNNNNNNNNNNNNNNNNNNNNNNNNNNNNNNNNNNNNNNNNNNNNNNNNNNNNNNNNNNNNNNNNNNNNNNNNNNNNNNNNNNNNNNNNNNNNNNNNNNNNNNNNNNNNNNNNNNNNNNNNNNNNNNNNNNNNNNNNNNNNNNNNNNNNNNNNNNNNNNNNNNNNNNNNNNNNNNNNNNNNNNNNNNNNNNNNNNNNNNNNNNNNNNNNNNNNNNNNNNNNNNNNNNNNNNNNNNNNNNNNNNNNNNNNNNNNNNNNNNNNNNNNNNNNNNNNNNNNNNNNNNNNNNNNNNNNNNNNNNNNNNNNNNNNNNNNNNNNNNNNNNNNNNNNNNNNNNNNNNNNNNNNNNNNNNNNNNNNNNNNNNNNNNNNNNNNNNNNNNNNNNNNNNNNNNNNNNNNNNNNNNNNNNNNNNNNNNNNNNNGGCAGTGGACATGGCAGAGATATATACTATGTGGCCAAAGCAAACAGAGGCCAACGAGCAAGTCTGCCTATATGCCCTGGGGGAAAGTATTGAATCGATCAGGCAGAAATGCCCGGTGGATGATGCAGATGCATCGTCTCCTCCAAAAACTGTCCCGTGCCTTTGCCGTTACGCCATGACTCCGGAACGCGTCACCCGACTTCGCATGAACCACGTCANNNNNNNNNNNNNNNNNNNNNNNNNNNNNNNNNNNNNNNNNNNNNNNNNNNNNNNNNNNNNNNNNNNNNNNNNNNNNNNNNNNNNNNNNNNNNNNNNNNNNNNNNNNNNNNNNNNNNNNNNNNNNNNNNNNNNNNNNNNNNNNNNNNNNNNNNNNNNNNNNNNNNNNNNNNNNNNNNNNNNNNNNNNNNNNNNNNNNNNNNNNNNNNNNNNNNNNNNNNNNNNNNNNNNNNNNNNNNNNNNNNNNNNNNNNNNNNNNNNNNNNNNNNNNNNNNNNNNNNNNNNNNNNNNNNNNNNNNNNNNNNNNNNNNNNNNNNNNNNNNNNNNNNNNNNNNNNNNNNNNNNNNNNNNNNNNNNNNNNNNNNNNNNNNNNNNNNNNNNNNNNNNNNNNNNNNNNNNNNNNNNNNNNNNNNNNNNNNNNNNNNNNNNNNNNNNNNNNNNNNNNNNNNNNNNNNNNNNNNNNNNNNNNNNNNNNNNNNNNNNNNNNNNNNNNNNNNNNNNNNNNNNNNNNNNNNNNNNNNNNNNNNNNNNNNNNNNNNNNNNNNNNNNNNNNNNNNNNNNNNNNNNNNNNNNNNNNNNNNNNNNNNNNNNNNNNNNNNNNNNNNNNNNNNNNNNNNNNNNNNNNNNNNNNNNNNNNNNNNNNNNNNNNNNNNNNNNNNNNNNNNNNNNNNNNNNNNNNNNNNNNNNNNNNNNNNNNNNNNNNNNNNNNNNNNNNNNNNNNNNNNNNNNNNNAGACAGGGCAGGTGGGTATATATTCTCGTCGGACACCGGTCCAGGTCATTTACAACAGAAGTCAGTACGCCAGTCAGTGCTGCCGGTGAACACCCTGGAGGAAGTCCACGAGGAGAAGTGTTACCCACCTAAGTTGGATGAAGTAAAGGAGCAACTATTACTTAAGAAACTCCAGGAGAGTGCATCCATGGCCAACAGAAGCAGGTACCAGTCGCGCAAAGTAGAAAACATGAAAGCAACAATCATCCAGAGACTAAAGAGAGGCTGTAGACTATACTTAATGTCAGAGACCTCAAAAGTCCCTACTTACCGGACCACATATCCGGCGCCTGTGTACTCGCCTCCGGTCAACGTCCGACTGTCCAACCCCGAGTCCGCAGTGGCAGCATGCAATGAGTTCCTAGCTAGAAACTATCCAACTGTCTCATCATACCAAATTACCGACGAGTATGATGCATATTTAGACATGGTGGACGGGTCGGAGAGTTGCCTGGATCGAGCGACATTCAATCCGTCAAAACTTAGGAGCTACCCGAAACAGCACGCTTACCATGCGCCCTCCATCAGAAGCGCTGTACCGTCCCCATTCCAGAACACACTACAGAATGTACTGGCAGCAGCCACGAAAAGAAACTGCAACGTCACACAGATGAGGGAATTACCCACTTTGGACTCAGCAGTATTCAACGTGGAGTGTTTTAAAAAATTCGCATGCAACCAAGAATACTGGGAAGAATTTGCTGCCAGCCCTATTAGGATAACAACTGAGAATTTAACAACCTATGTTACTAAACTAAAAGGGCCAAAAGCAGCAGCGCTATTTGCNNNNNNNNNNNNNNNNNNNNNNNTGCAGGAAGTACCAATGGATAGGTTCACAGTAGATATGAAAAGGGACGTGAAGGTGACTCCTGGTACAAAGCACACAGAGGAAAGACCTAAGGTGCAGGTTATACAGGCGGCTGAACCCTTGGCGACAGCATACCTATGTGGGATTCACAGAGAGCTGGTTAGGAGGCTGAACGCCGTCCTCCTACCCAATGTACATACACTATTTGATATGTCTGCCGAGGATTTCGATGCCATCATAGCCGCACACTTTAAGCCAGGAGACACTGTTTTAGAAACGGACATAGCCTCCTTTGACAAGAGCCAAGATGATTCACTTGCGCTTACTGCCTTGATGTTGTTAGAAGATTTAGGGGTGGATCACTCCCTGTTGGACTTGATAGAGGCCGCTTTTGGAGAGATTTCCAGCTGTCANNNNNNNNNNNNNNNNNNNNNNNNNNNNGGCGCCATGATGAAATCTGGTATGTTCCTAACTCTGTTCGTCAACACATTGCTAAACATCACCATCGCTAGCCGCGTGCTGGAAGATCGTCTGACAAAATCCGCGTGCGCGGCCTTCATCGGCGACGACAACATAATACATGGAGTCGTCTCCGATGAATTGATGGCAGACAGATGCGCCACTTGGATGAACATGGAAGTGAAGATCATAGATGCAGTTGTATCCTTGAAAGCCCCTTACTTTTGTGGAGGGTTTATACTGCACGATACTGTGACGGGAACAGCCTGCAGAGTGGCAGACCCGCTAAAAAGGCTATTCAAACTGGGCAAACCGCTAGCGGCAGGTGACGAACAAGATGAAGATAGAAGACGAGCGCTGGCTGACGAAGTGATCAGATGGCAACGAACAGGGCTAATTGATGAGTTGGAGAAAGCGGTATACTCTAGGTATGAAGTGCAGGGTATATCAGTTGTGGTAATGTCCATGGCCACCTTTGCAAGCTCCAGATCTAACTTCGAGAAGCTCAGAGGACCCNNNNNNNNNNNNNNNNNNNNNNNNNNNNNNNNNNNNNNNNNNNNNNNNNNNNNNNNNNNNNNNNNNNNNNNNNNNNNNNNNNNNNNNNNNNNNNNNNNNNNNNNNNNNNNNNNNNNNNNNNNNNNNNNNNNNNNNNNNNNNNNNNNNNNNNNNNNNNNNNNNNNNNNNNNNNNNNNNNNNNNNNNNNNNNNNNNNNNNNNNNNNNNNNNNNNNNNNNNNNNNNNNNNNNNNNNNNNNNNNNNNNNNNNNNNNNNNNNNNNNNNNNNNNNNNNNNNNNNNNNNNNNNNNNNNNNNNNNNNNNNNNNNNNNNNNNNNNNNNNNNNNNNNNNNNNNNNNNNNNNNNNNNNNNNNNNNNNNNNNNNNNNNNNNNNNNNNNNNNNNNNNNNNNNNNNNNNNNNNNNNNNNNNNNNNNNNNNNNNNNNNNNNNNNNNNNNNNNNNNNNNNNNNNNNNNNNNNNNNNNNNNNNNNNNNNNNNNNNNNNNNNNNNNNNNNNNNNNNNNNNNNNNNNNNNNNNNNNNNNNNNNNNNNNNNNNNNNNNNNNNNNNNNNNNNNNNNNNNNNNNNNNNNNNNNNNNNNNNNNNNNNNNNNNNNNNNNNNNNNNNNNNNNNNNNNNNNNNNNNNNNNNNNNNNNNNNNNNNNNNNNNNNNNNNNNNNNNNNNNNNNNNNNNNNNNNNNNNNNNNNNNNNNNNNNNNNNACGCGTGGTGGCCATAGTCTTAGGANGANCTAATGAAGGAGCCCGTACAGCCCTCTCGGTGGTGACCTGGAATAAAGACATTGTCACTNAAATCANCCCCGNNGGGGCCGAANAGNNGAGTCTTGCCATCCCAGTCATNTGCCTGCTGGCNAATACNNNGTTNNCCTGNNNCCAGNNCCCNTGCNCTNCCTNCTGCNATGAANNGGAACCNNNNGAAACCCTANGCATGCNTGAGGACAACGTCATGAGACCTNGGTACTATCAGCTGCTACAAGCATNNNNNNNNNNNNNNNNNNNNNNNNNNNNNNNNNNNNNNNNNNNNNNNNNNNNNNNNNNNNNNNNNNNNNNNNNNNNNNNNNNNNNNNNNNNNNNNNNNNNNNNNNNNNNNNNNNNNNNNNNNNNNNNNNNNNNNNNNNNNNNNNNNNNNNNNNNNNNNNNNNNNNNNNNNNNNNNNNNNNNNNNNNNNNNNNNNNNNATAAAGACGGATGATAGCCACGATTGGACCAAGCTGCGTTACATGGACAACCACACGCCAGCGGACGCAGAGAGGGCGGGGCTATTTGTAAGAACATCAGCACCGTGCACGATTACTGGAACAATGGGACACTTCATCCTGACCCGATGTCCGAAAGGGGAAACTCTGACGGTGGGATTCACTGACAGTAGGAAGATCAGTCACTCATGTACGCACCCATTTCACCACGACCCTCCTGTGATAGGCCGGGAGAAATTCCATTCCCGACCGCAGCACGGTAAAGAGCTGCCTTGCAGCACGTACGTGCAGAGCACCGCCGCAACTACCGAGGAGATAGAGGTACACATGCCCCCAGACACCCCTGATCGCACATTGATGTCACAACAGTCCGGCAACGTAAAGATCACAGTTAATGGCCAGACGGTGCGGTACAAGTGTAATTGCGGTGGCTCAAATGAAGGACTAATAACTACAGACAAAGTGATTAATAACTGCAAAGTTGATCAATGTCATGCCGCGGTCACCAATCACAAAAAGTGGCAGTACAACTCCCCTCTGGTCCCGCGTAATGCTGAACTTGGGGACCGAAAAGGAAAAATCCACATCCCGTTTCCGCTGGCAAATGTAACATGCAGGGTGCCTAAAGCAAGGAACCCCACCGTGACGTACGGGAAAAACCAAGTCATCATGCTACTGTATCCCGACCACCCAACACTCCTGTCCTACCGGAACATGGGAGAAGAACCAAACTACCAAGAAGAGTGGGTGACGCATAAGAAGGAAGTCGTGCTAACCGTGCCGACTGAAGGGCTCGAGGTCACGTGGGGTAACAACGAGCCGTATAAGTATTGGCCGCAGTTATCTACAAACGGTACAGCCCATGGCCACCCGCATGAGATAATTCTGTATTATTATGAGCTGTACCCTACTATGACTGTAGTAGTTGTGTCAGTGGCCTCGTTCGTACTCCTGTCGATGGTGGGTGTGGCAGTGGGGATGTGCATGTGTGCACGACGCAGATGCANNNNNNNNNNNNNNNNNNNNNNNNNNNNNNNNNNNNNNNNNNNNNNNNNNNNNNNNNNNNNNNNNNNNNNNNNNNNNNNNNNNNNNNNNNNNNNNNNNNNNNNNNNNNNNNNNNNNNNNNNNNNNNNNNNNNNNNNNNNNNNNNNNNNNNNNNNNNNNNNNNNNNNNNNNNNNNNNNNNNNNNNNNNNNNNNNNNNNNNNNNNNNNNNNNNNNNNNNNNNNNNNNNNNNNNNNNNNNNNNNNNNNNNNNNNACTGTGAGCGCGTACGAACACGTAACAGTGATCCCGAACACGGTGGGAGTACCGTATAAGACTCTAGTCAATAGACCGGGCTACAGTCCCATGGTATTGGAGATGGAACTACTGTCAGTCACTTTGGAGCCAACGCTATCGCTTGATTACATCACGTGCGAGTACAAAACCGTTATCCCGTCTCCGTACGTGAAATGCTGCGGTACAGCAGAGTGCAAGGACAAAAACCTACCTGACTACAGCTGTAAGGTCTTCACCGGCGTCTACCCATTTATGTGGGGCGGAGCCTANNNNNNNNNNNNNNNNNNNNNNNNNNNNNNNNNNNNNNNNNNNNNNNNNNNNNNNNNNNNNNNNNNNNNNNNNNNNNNNNNNNNNNNNNNNNNNNNNNNNNNNNNNNNNNNNNNNNNNNNNNNNNNNNNNNNNNNNNNNNNNNNNNNNNNNNNNNNNNNNNNNNNNNNNNNNNNNNNNNNNNNNNNNNNNNNNNNNGCCAAATTCATTGTGGGGCCAATGTCTTCAGCCTGGACACCTTTCGACAACAAAATTGTGGTGTACAAAGGTGACGTCTATAACATGGACTACCCGCCCTTTGGCGCAGGAAGACCAGGACAATTTGGCGATATCCAAAGTCGCACACCTGAGAGTACAGACGTCTATGCTAATACACAACTGGTACTGCAGAGACCGGCTGCGGGTACGGTACATGTGCCATACTCTCAGGCACCATCTGGCTTTAAGTATTGGCTAAAAGAACGAGGGGCGTCGCTGCAGCACACAGCACCATTTGGCTGCCAAATAGCAACAAACCCGGTAAGAGCGGTGAATTGCGCCGTAGGGAACATGCCCATCTCCATCGACATACCGGA-------------------------------------------------------------------------------------------------------------------------------------------------------------------------------------------------------------------------------------------------------------------------------------------------------------------------------------------------------------------------------------------------------------------------------------------------------------------------------------
		</sequence>
	</alignment>
	
	

	<!-- The unique patterns from 1 to end                                       -->
	<!-- npatterns=1700                                                          -->
	<patterns id="patterns" from="1" strip="false">
		<alignment idref="alignment"/>
	</patterns>
	

	<!-- This is a simple constant population size coalescent model              -->
	<!-- that is used to generate an initial tree for the chain.                 -->
	<constantSize id="initialDemo" units="years">
		<populationSize>
			<parameter id="initialDemo.popSize" value="100.0"/>
		</populationSize>
	</constantSize>
	

	<!-- Generate a random starting tree under the coalescent process            
	<coalescentSimulator id="startingTree">
		<taxa idref="taxa"/>
		<constantSize idref="initialDemo"/>
	</coalescentSimulator>
	-->

	<newick id="startingTree">
	(010|Brazil|RJ|Duque-de-Caxias|2017-07-26:0.0000978281,(((((((((053|Brazil|RJ|Duque-de-Caxias|2018-03-01:0.0001005150,((((089|Brazil|RJ|Duque-de-Caxias|2018-03-29:0.0000940613,092|Brazil|RJ|Duque-de-Caxias|2018-03-29:0.0001207339)88.6:0.0002421152,161|Brazil|RJ|Duque-de-Caxias|2018-05-07:0.0004843984)84.6:0.0001681886,(152|Brazil|RJ|Duque-de-Caxias|2018-05-03:0.0002870476,165|Brazil|RJ|Duque-de-Caxias|2018-05-09:0.0002304979)87.3:0.0003247897)0:0.0000023414,181|Brazil|RJ|Duque-de-Caxias|2018-05-23:0.0001885333)76.1:0.0001773156)98.7:0.0006196930,KY124328|Brazil|RJ|2016-03-16:0.0002663335)0:0.0000028447,(((126|Brazil|RJ|Duque-de-Caxias|2018-04-17:0.0014156901,MK244635|Brazil|RJ|2016-02-19:0.0002519102)0:0.0000023909,KY124329|Brazil|RJ|2016-03-16:0.0006270225)0:0.0000010000,(OM128439|Brazil|RJ|2016-04-06:0.0004492595,OM128438|Brazil|RJ|2016-04-29:0.0005938353)0:0.0000023462)0:0.0000010000)73.8:0.0001009649,((((MK244638|Brazil|RJ|Mesquita|2016-04-05:0.0000010000,MK244632|Brazil|RJ|2016-04-05:0.0002760472)75.4:0.0001095574,MK244633|Brazil|RJ|2016-05-06:0.0003381223)87:0.0002088276,(MK244637|Brazil|RJ|2016-05-10:0.0006138868,MK244634|Brazil|RJ|2016-04-27:0.0003069361)75.9:0.0001415257)0:0.0000026760,MK244636|Brazil|RJ|2016-05-02:0.0002042784)0:0.0000010000)43.8:0.0002033095,MK244640|Brazil|RJ|Sao-Goncalo|2017-03-07:0.0003219753)95.4:0.0004078555,(057|Brazil|RJ|Duque-de-Caxias|2018-03-08:0.0001798472,((083|Brazil|RJ|Duque-de-Caxias|2018-03-27:0.0001830162,(099|Brazil|RJ|Duque-de-Caxias|2018-04-02:0.0005237278,120|Brazil|RJ|Duque-de-Caxias|2018-04-16:0.0000024301)91.1:0.0001802134)0:0.0000023939,130|Brazil|RJ|Duque-de-Caxias|2018-04-19:0.0003638982)24.4:0.0000885862)0:0.0000010000)90.7:0.0001769837,(((((((((066|Brazil|RJ|Duque-de-Caxias|2018-03-15:0.0000010000,174|Brazil|RJ|Duque-de-Caxias|2018-05-17:0.0002270708)83.6:0.0002222530,MK244651|Brazil|RJ|Niteroi|2018-04-05:0.0004829187)0:0.0000027067,097|Brazil|RJ|Duque-de-Caxias|2018-04-02:0.0004584658)0:0.0000010518,MK244652|Brazil|RJ|Niteroi|2018-04-05:0.0004803299)0:0.0000020770,(117|Brazil|RJ|Duque-de-Caxias|2018-04-05:0.0001923823,128|Brazil|RJ|Duque-de-Caxias|2018-04-19:0.0003047960)87.2:0.0001896239)0:0.0000025009,MK244656|Brazil|RJ|Niteroi|2018-04-06:0.0001487862)0:0.0000840207,(MK244649|Brazil|RJ|Niteroi|2018-04-03:0.0005562511,MK244644|Brazil|RJ|Niteroi|2018-03-26:0.0002299860)76.3:0.0001177172)88:0.0001799234,(((116|Brazil|RJ|Duque-de-Caxias|2018-04-05:0.0001880095,134|Brazil|RJ|Duque-de-Caxias|2018-04-19:0.0003675611)76.6:0.0001378296,(MK244654|Brazil|RJ|Niteroi|2018-03-06:0.0001624914,((((MK244653|Brazil|RJ|Niteroi|2018-03-06:0.0000010000,MK244643|Brazil|RJ|Niteroi|2018-03-28:0.0000010000)90.3:0.0003696886,MK244647|Brazil|RJ|Niteroi|2018-03-27:0.0001888281)35.1:0.0001502168,MK244646|Brazil|RJ|Niteroi|2018-03-28:0.0000010000)0:0.0000029883,MK244648|Brazil|RJ|Niteroi|2018-04-04:0.0006490549)92.6:0.0004327090)0:0.0000026289)85.4:0.0001331739,(((OM128440|Brazil|RJ|2018-03-20:0.0000010000,OM128435|Brazil|RJ|2018-03-19:0.0005277350)98.3:0.0005442472,(OM128431|Brazil|RJ|2018-06-06:0.0001325860,(MK244650|Brazil|RJ|Niteroi|2018-04-03:0.0000010000,MK244645|Brazil|RJ|Niteroi|2018-03-28:0.0001266140)0:0.0000010000)77.5:0.0001326404)0:0.0000864532,MK244655|Brazil|RJ|Niteroi|2018-03-06:0.0001296346)0:0.0000020303)77:0.0000893139)81:0.0000892346,((OM128437|Brazil|RJ|2018-06-07:0.0000887208,(OM128436|Brazil|RJ|2018-06-05:0.0002660009,OM128433|Brazil|RJ|2018-06-06:0.0000887424)0:0.0000010000)76.5:0.0000902921,OM128434|Brazil|RJ|2018-06-07:0.0001756912)98.9:0.0005340465)0:0.0000023710)80.5:0.0000882362,(((101|Brazil|RJ|Duque-de-Caxias|2018-04-02:0.0005565696,OM128432|Brazil|RJ|2018-03-26:0.0001865904)73.9:0.0000875712,((143|Brazil|RJ|Duque-de-Caxias|2018-04-30:0.0003441190,159|Brazil|RJ|Duque-de-Caxias|2018-05-07:0.0001915435)75.3:0.0001106352,155|Brazil|RJ|Duque-de-Caxias|2018-05-03:0.0004049524)77:0.0001095376)92.9:0.0003578367,MK244641|Brazil|RJ|Niteroi|2017-03-09:0.0000010000)0:0.0000021036)87.9:0.0001829232,157|Brazil|RJ|Duque-de-Caxias|2018-05-07:0.0003888553)75.5:0.0000934647,(149|Brazil|RJ|Duque-de-Caxias|2018-04-30:0.0006031339,166|Brazil|RJ|Duque-de-Caxias|2018-05-09:0.0001992423)75.8:0.0000945572);
	</newick>

	<!-- Generate a tree model                                                   -->
	<treeModel id="treeModel">
		<coalescentTree idref="startingTree"/>
		<rootHeight>
			<parameter id="treeModel.rootHeight"/>
		</rootHeight>
		<nodeHeights internalNodes="true">
			<parameter id="treeModel.internalNodeHeights"/>
		</nodeHeights>
		<nodeHeights internalNodes="true" rootNode="true">
			<parameter id="treeModel.allInternalNodeHeights"/>
		</nodeHeights>
	</treeModel>

	<!-- Statistic for sum of the branch lengths of the tree (tree length)       -->
	<treeLengthStatistic id="treeLength">
		<treeModel idref="treeModel"/>
	</treeLengthStatistic>

	<!-- Statistic for time of most recent common ancestor of tree               -->
	<tmrcaStatistic id="age(root)" absolute="true">
		<treeModel idref="treeModel"/>
	</tmrcaStatistic>
	
	

	<!-- Generate a gmrfSkyGridLikelihood for the Bayesian SkyGrid process       -->
	<gmrfSkyGridLikelihood id="skygrid">
		<populationSizes>

			<!-- skygrid.logPopSize is in log units unlike other popSize                 -->
			<parameter id="skygrid.logPopSize" dimension="35" value="1.0"/>
		</populationSizes>
		<precisionParameter>
			<parameter id="skygrid.precision" value="0.1" lower="0.0"/>
		</precisionParameter>
		<numGridPoints>
			<parameter id="skygrid.numGridPoints" value="34.0"/>
		</numGridPoints>
		<cutOff>
			<parameter id="skygrid.cutOff" value="2.9"/>
		</cutOff>
		<populationTree>
			<treeModel idref="treeModel"/>
		</populationTree>
	</gmrfSkyGridLikelihood>

	<!-- The strict clock (Uniform rates across branches)                        -->
	<strictClockBranchRates id="branchRates">
		<rate>
			<parameter id="clock.rate" value="1.0" lower="0.0"/>
		</rate>
	</strictClockBranchRates>
	
	<rateStatistic id="meanRate" name="meanRate" mode="mean" internal="true" external="true">
		<treeModel idref="treeModel"/>
		<strictClockBranchRates idref="branchRates"/>
	</rateStatistic>
	

	<!-- The HKY substitution model (Hasegawa, Kishino & Yano, 1985)             -->
	<HKYModel id="hky">
		<frequencies>
			<frequencyModel dataType="nucleotide">
				<frequencies>
					<parameter id="frequencies" value="0.25 0.25 0.25 0.25"/>
				</frequencies>
			</frequencyModel>
		</frequencies>
		<kappa>
			<parameter id="kappa" value="2.0" lower="0.0"/>
		</kappa>
	</HKYModel>

	<!-- site model                                                              -->
	<siteModel id="siteModel">
		<substitutionModel>
			<HKYModel idref="hky"/>
		</substitutionModel>
		<gammaShape gammaCategories="4">
			<parameter id="alpha" value="0.5" lower="0.0"/>
		</gammaShape>
	</siteModel>

	<!--                                                                         -->
	<statistic id="mu" name="mu">
		<siteModel idref="siteModel"/>
	</statistic>
	

	<!-- Likelihood for tree given sequence data                                 -->
	<treeDataLikelihood id="treeLikelihood" useAmbiguities="false">
		<partition>
			<patterns idref="patterns"/>
			<siteModel idref="siteModel"/>
		</partition>
		<treeModel idref="treeModel"/>
		<strictClockBranchRates idref="branchRates"/>
	</treeDataLikelihood>
	

	<!-- Define operators                                                        -->
	<operators id="operators" optimizationSchedule="log">
		<scaleOperator scaleFactor="0.75" weight="1">
			<parameter idref="kappa"/>
		</scaleOperator>
		<deltaExchange delta="0.01" weight="1">
			<parameter idref="frequencies"/>
		</deltaExchange>
		<scaleOperator scaleFactor="0.75" weight="1">
			<parameter idref="alpha"/>
		</scaleOperator>
		<scaleOperator scaleFactor="0.75" weight="3">
			<parameter idref="clock.rate"/>
		</scaleOperator>
		<upDownOperator scaleFactor="0.75" weight="3">
			<up>
				<parameter idref="treeModel.allInternalNodeHeights"/>
			</up>
			<down>
				<parameter idref="clock.rate"/>
			</down>
		</upDownOperator>
		<subtreeSlide size="1.0" gaussian="true" weight="30">
			<treeModel idref="treeModel"/>
		</subtreeSlide>
		<narrowExchange weight="30">
			<treeModel idref="treeModel"/>
		</narrowExchange>
		<wideExchange weight="3">
			<treeModel idref="treeModel"/>
		</wideExchange>
		<wilsonBalding weight="3">
			<treeModel idref="treeModel"/>
		</wilsonBalding>
		<scaleOperator scaleFactor="0.75" weight="3">
			<parameter idref="treeModel.rootHeight"/>
		</scaleOperator>
		<uniformOperator weight="30">
			<parameter idref="treeModel.internalNodeHeights"/>
		</uniformOperator>
		<gmrfGridBlockUpdateOperator scaleFactor="1.0" weight="2">
			<gmrfSkyrideLikelihood idref="skygrid"/>
		</gmrfGridBlockUpdateOperator>
		<scaleOperator scaleFactor="0.75" weight="1">
			<parameter idref="skygrid.precision"/>
		</scaleOperator>
	</operators>
	

	<!-- Define MCMC                                                             -->
	<mcmc id="mcmc" chainLength="20000000" autoOptimize="true" operatorAnalysis="chikv_ECSA_RJ1_HKY+G4_strict_skygrid_normalPriorRootAge.ops.txt">
		<joint id="joint">
			<prior id="prior">
				<logNormalPrior mu="1.0" sigma="1.25" offset="0.0">
					<parameter idref="kappa"/>
				</logNormalPrior>
				<dirichletPrior alpha="1.0" sumsTo="1.0">
					<parameter idref="frequencies"/>
				</dirichletPrior>
				<exponentialPrior mean="0.5" offset="0.0">
					<parameter idref="alpha"/>
				</exponentialPrior>
				<ctmcScalePrior>
					<ctmcScale>
						<parameter idref="clock.rate"/>
					</ctmcScale>
					<treeModel idref="treeModel"/>
				</ctmcScalePrior>
				<trancated lower="2.2962572048807033">
					<normalPrior mean="2.9" stdev="0.15">
						<parameter idref="treeModel.rootHeight"/>
					</normalPrior>
				</trancated>
				<gammaPrior shape="0.001" scale="1000.0" offset="0.0">
					<parameter idref="skygrid.precision"/>
				</gammaPrior>
				
				<gmrfSkyGridLikelihood idref="skygrid"/>
				
				<strictClockBranchRates idref="branchRates"/>
			</prior>
			<likelihood id="likelihood">
				<treeDataLikelihood idref="treeLikelihood"/>
			</likelihood>
		</joint>
		<operators idref="operators"/>

		<!-- write log to screen                                                     -->
		<log id="screenLog" logEvery="10000">
			<column label="Joint" dp="4" width="12">
				<joint idref="joint"/>
			</column>
			<column label="Prior" dp="4" width="12">
				<prior idref="prior"/>
			</column>
			<column label="Likelihood" dp="4" width="12">
				<likelihood idref="likelihood"/>
			</column>
			<column label="age(root)" sf="6" width="12">
				<tmrcaStatistic idref="age(root)"/>
			</column>
			<column label="clock.rate" sf="6" width="12">
				<parameter idref="clock.rate"/>
			</column>
		</log>

		<!-- write log to file                                                       -->
		<log id="fileLog" logEvery="2000" fileName="chikv_ECSA_RJ1_HKY+G4_strict_skygrid_normalPriorRootAge.log.txt" overwrite="false">
			<joint idref="joint"/>
			<prior idref="prior"/>
			<likelihood idref="likelihood"/>
			<parameter idref="treeModel.rootHeight"/>
			<tmrcaStatistic idref="age(root)"/>
			<treeLengthStatistic idref="treeLength"/>
			<parameter idref="skygrid.precision"/>
			<parameter idref="skygrid.logPopSize"/>
			<parameter idref="skygrid.cutOff"/>
			<parameter idref="kappa"/>
			<parameter idref="frequencies"/>
			<parameter idref="alpha"/>
			<parameter idref="clock.rate"/>
			<rateStatistic idref="meanRate"/>
			<treeDataLikelihood idref="treeLikelihood"/>
			<strictClockBranchRates idref="branchRates"/>
			<gmrfSkyGridLikelihood idref="skygrid"/>
		</log>

		<!-- write tree log to file                                                  -->
		<logTree id="treeFileLog" logEvery="2000" nexusFormat="true" fileName="chikv_ECSA_RJ1_HKY+G4_strict_skygrid_normalPriorRootAge.trees.txt" sortTranslationTable="true">
			<treeModel idref="treeModel"/>
			<trait name="rate" tag="rate">
				<strictClockBranchRates idref="branchRates"/>
			</trait>
			<joint idref="joint"/>
		</logTree>
	</mcmc>
	
	<report>
		<property name="timer">
			<mcmc idref="mcmc"/>
		</property>
	</report>
	
</beast>
```
