## Supplementary File S2 for "Epidemiological and genomic investigation of chikungunya virus in Rio de Janeiro state, Brazil, between 2015 and 2018": CHIKV_ECSA_2015-2018_HKY+G4_strict_skygridMonthly_v1.10.4.xml (part 1 of 2)

```
<?xml version="1.0" standalone="yes"?>

<!-- Generated by BEAUTi v1.10.4 Prerelease #bc6cbd9                         -->
<!--       by Alexei J. Drummond, Andrew Rambaut and Marc A. Suchard         -->
<!--       Department of Computer Science, University of Auckland and        -->
<!--       Institute of Evolutionary Biology, University of Edinburgh        -->
<!--       David Geffen School of Medicine, University of California, Los Angeles-->
<!--       http://beast.community/                                           -->
<beast version="1.10.4">
	

	<!-- The list of taxa to be analysed (can also include dates/ages).          -->
	<!-- ntax=148                                                                -->
	<taxa id="taxa">
		<taxon id="010|Brazil|RJ|Duque-de-Caxias|2017-07-26">
			<date value="2017.5643835616438" direction="forwards" units="years"/>
		</taxon>
		<taxon id="053|Brazil|RJ|Duque-de-Caxias|2018-03-01">
			<date value="2018.1616438356164" direction="forwards" units="years"/>
		</taxon>
		<taxon id="057|Brazil|RJ|Duque-de-Caxias|2018-03-08">
			<date value="2018.1808219178083" direction="forwards" units="years"/>
		</taxon>
		<taxon id="066|Brazil|RJ|Duque-de-Caxias|2018-03-15">
			<date value="2018.2" direction="forwards" units="years"/>
		</taxon>
		<taxon id="079|Brazil|RJ|Duque-de-Caxias|2018-03-22">
			<date value="2018.2191780821918" direction="forwards" units="years"/>
		</taxon>
		<taxon id="083|Brazil|RJ|Duque-de-Caxias|2018-03-27">
			<date value="2018.2328767123288" direction="forwards" units="years"/>
		</taxon>
		<taxon id="089|Brazil|RJ|Duque-de-Caxias|2018-03-29">
			<date value="2018.2383561643835" direction="forwards" units="years"/>
		</taxon>
		<taxon id="092|Brazil|RJ|Duque-de-Caxias|2018-03-29">
			<date value="2018.2383561643835" direction="forwards" units="years"/>
		</taxon>
		<taxon id="097|Brazil|RJ|Duque-de-Caxias|2018-04-02">
			<date value="2018.2493150684932" direction="forwards" units="years"/>
		</taxon>
		<taxon id="099|Brazil|RJ|Duque-de-Caxias|2018-04-02">
			<date value="2018.2493150684932" direction="forwards" units="years"/>
		</taxon>
		<taxon id="101|Brazil|RJ|Duque-de-Caxias|2018-04-02">
			<date value="2018.2493150684932" direction="forwards" units="years"/>
		</taxon>
		<taxon id="114|Brazil|RJ|Duque-de-Caxias|2018-04-05">
			<date value="2018.2575342465752" direction="forwards" units="years"/>
		</taxon>
		<taxon id="116|Brazil|RJ|Duque-de-Caxias|2018-04-05">
			<date value="2018.2575342465752" direction="forwards" units="years"/>
		</taxon>
		<taxon id="117|Brazil|RJ|Duque-de-Caxias|2018-04-05">
			<date value="2018.2575342465752" direction="forwards" units="years"/>
		</taxon>
		<taxon id="120|Brazil|RJ|Duque-de-Caxias|2018-04-16">
			<date value="2018.2876712328766" direction="forwards" units="years"/>
		</taxon>
		<taxon id="126|Brazil|RJ|Duque-de-Caxias|2018-04-17">
			<date value="2018.2904109589042" direction="forwards" units="years"/>
		</taxon>
		<taxon id="128|Brazil|RJ|Duque-de-Caxias|2018-04-19">
			<date value="2018.295890410959" direction="forwards" units="years"/>
		</taxon>
		<taxon id="130|Brazil|RJ|Duque-de-Caxias|2018-04-19">
			<date value="2018.295890410959" direction="forwards" units="years"/>
		</taxon>
		<taxon id="134|Brazil|RJ|Duque-de-Caxias|2018-04-19">
			<date value="2018.295890410959" direction="forwards" units="years"/>
		</taxon>
		<taxon id="143|Brazil|RJ|Duque-de-Caxias|2018-04-30">
			<date value="2018.3260273972603" direction="forwards" units="years"/>
		</taxon>
		<taxon id="149|Brazil|RJ|Duque-de-Caxias|2018-04-30">
			<date value="2018.3260273972603" direction="forwards" units="years"/>
		</taxon>
		<taxon id="152|Brazil|RJ|Duque-de-Caxias|2018-05-03">
			<date value="2018.3342465753424" direction="forwards" units="years"/>
		</taxon>
		<taxon id="155|Brazil|RJ|Duque-de-Caxias|2018-05-03">
			<date value="2018.3342465753424" direction="forwards" units="years"/>
		</taxon>
		<taxon id="157|Brazil|RJ|Duque-de-Caxias|2018-05-07">
			<date value="2018.345205479452" direction="forwards" units="years"/>
		</taxon>
		<taxon id="159|Brazil|RJ|Duque-de-Caxias|2018-05-07">
			<date value="2018.345205479452" direction="forwards" units="years"/>
		</taxon>
		<taxon id="161|Brazil|RJ|Duque-de-Caxias|2018-05-07">
			<date value="2018.345205479452" direction="forwards" units="years"/>
		</taxon>
		<taxon id="165|Brazil|RJ|Duque-de-Caxias|2018-05-09">
			<date value="2018.3506849315067" direction="forwards" units="years"/>
		</taxon>
		<taxon id="166|Brazil|RJ|Duque-de-Caxias|2018-05-09">
			<date value="2018.3506849315067" direction="forwards" units="years"/>
		</taxon>
		<taxon id="170|Brazil|RJ|Duque-de-Caxias|2018-05-14">
			<date value="2018.3643835616438" direction="forwards" units="years"/>
		</taxon>
		<taxon id="174|Brazil|RJ|Duque-de-Caxias|2018-05-17">
			<date value="2018.372602739726" direction="forwards" units="years"/>
		</taxon>
		<taxon id="181|Brazil|RJ|Duque-de-Caxias|2018-05-23">
			<date value="2018.3890410958904" direction="forwards" units="years"/>
		</taxon>
		<taxon id="OM128440|Brazil|RJ|2018-03-20">
			<date value="2018.213698630137" direction="forwards" units="years"/>
		</taxon>
		<taxon id="OM128439|Brazil|RJ|2016-04-06">
			<date value="2016.2622950819673" direction="forwards" units="years"/>
		</taxon>
		<taxon id="OM128438|Brazil|RJ|2016-04-29">
			<date value="2016.3251366120219" direction="forwards" units="years"/>
		</taxon>
		<taxon id="OM128437|Brazil|RJ|2018-06-07">
			<date value="2018.4301369863015" direction="forwards" units="years"/>
		</taxon>
		<taxon id="OM128436|Brazil|RJ|2018-06-05">
			<date value="2018.4246575342465" direction="forwards" units="years"/>
		</taxon>
		<taxon id="OM128435|Brazil|RJ|2018-03-19">
			<date value="2018.2109589041097" direction="forwards" units="years"/>
		</taxon>
		<taxon id="OM128434|Brazil|RJ|2018-06-07">
			<date value="2018.4301369863015" direction="forwards" units="years"/>
		</taxon>
		<taxon id="OM128433|Brazil|RJ|2018-06-06">
			<date value="2018.427397260274" direction="forwards" units="years"/>
		</taxon>
		<taxon id="OM128432|Brazil|RJ|2018-03-26">
			<date value="2018.2301369863014" direction="forwards" units="years"/>
		</taxon>
		<taxon id="OM128431|Brazil|RJ|2018-06-06">
			<date value="2018.427397260274" direction="forwards" units="years"/>
		</taxon>
		<taxon id="MT526904|Brazil|PA|2017-01-26">
			<date value="2017.0684931506848" direction="forwards" units="years"/>
		</taxon>
		<taxon id="MT526903|Brazil|PA|2017-01-26">
			<date value="2017.0684931506848" direction="forwards" units="years"/>
		</taxon>
		<taxon id="MT526902|Brazil|PA|2017-01-25">
			<date value="2017.0657534246575" direction="forwards" units="years"/>
		</taxon>
		<taxon id="MT526901|Brazil|PA|2017-01-25">
			<date value="2017.0657534246575" direction="forwards" units="years"/>
		</taxon>
		<taxon id="MT526900|Brazil|PA|2017-01-24">
			<date value="2017.0630136986301" direction="forwards" units="years"/>
		</taxon>
		<taxon id="MT877211|Brazil|CE|2017-06-03">
			<date value="2017.4191780821918" direction="forwards" units="years"/>
		</taxon>
		<taxon id="MT877210|Brazil|CE|2017-04-14">
			<date value="2017.282191780822" direction="forwards" units="years"/>
		</taxon>
		<taxon id="MT877209|Brazil|CE|2017-04-16">
			<date value="2017.2876712328766" direction="forwards" units="years"/>
		</taxon>
		<taxon id="MT877208|Brazil|CE|2017-03-22">
			<date value="2017.2191780821918" direction="forwards" units="years"/>
		</taxon>
		<taxon id="MT877207|Brazil|CE|2017-03-19">
			<date value="2017.2109589041097" direction="forwards" units="years"/>
		</taxon>
		<taxon id="MT877206|Brazil|CE|2017-03-30">
			<date value="2017.2410958904109" direction="forwards" units="years"/>
		</taxon>
		<taxon id="MT349960|Brazil|MT|Sinop|2018-02-07">
			<date value="2018.1013698630136" direction="forwards" units="years"/>
		</taxon>
		<taxon id="MK518395|Brazil|MA|2017-03-16">
			<date value="2017.2027397260274" direction="forwards" units="years"/>
		</taxon>
		<taxon id="MH000706|Brazil|PE|Recife|2016-02-18">
			<date value="2016.1311475409836" direction="forwards" units="years"/>
		</taxon>
		<taxon id="MH000705|Brazil|PE|Recife|2016-02-25">
			<date value="2016.1502732240438" direction="forwards" units="years"/>
		</taxon>
		<taxon id="MH000704|Brazil|PE|2016-02-19">
			<date value="2016.1338797814208" direction="forwards" units="years"/>
		</taxon>
		<taxon id="MH000703|Brazil|PE|Recife|2016-02-15">
			<date value="2016.122950819672" direction="forwards" units="years"/>
		</taxon>
		<taxon id="MH000702|Brazil|PE|Caruaru|2016-02-15">
			<date value="2016.122950819672" direction="forwards" units="years"/>
		</taxon>
		<taxon id="MH000700|Brazil|PE|Recife|2016-02-04">
			<date value="2016.0928961748634" direction="forwards" units="years"/>
		</taxon>
		<taxon id="MK752956|Brazil|BA|Ipecaeta|2017-08-30">
			<date value="2017.6602739726027" direction="forwards" units="years"/>
		</taxon>
		<taxon id="MK752954|Brazil|BA|Itamaraju|2017-06-22">
			<date value="2017.4712328767123" direction="forwards" units="years"/>
		</taxon>
		<taxon id="MK752951|Brazil|BA|Itamaraju|2017-07-27">
			<date value="2017.5671232876712" direction="forwards" units="years"/>
		</taxon>
		<taxon id="MH823668|Brazil|MT|Cuiaba|2017-01-05">
			<date value="2017.0109589041097" direction="forwards" units="years"/>
		</taxon>
		<taxon id="MH823667|Brazil|MT|Cuiaba|2017-03-01">
			<date value="2017.1616438356164" direction="forwards" units="years"/>
		</taxon>
		<taxon id="MH823666|Brazil|MT|Cuiaba|2017-03-01">
			<date value="2017.1616438356164" direction="forwards" units="years"/>
		</taxon>
		<taxon id="MH823665|Brazil|MT|Cuiaba|2017-03-16">
			<date value="2017.2027397260274" direction="forwards" units="years"/>
		</taxon>
		<taxon id="MH823664|Brazil|MT|Cuiaba|2017-03-16">
			<date value="2017.2027397260274" direction="forwards" units="years"/>
		</taxon>
		<taxon id="MH823663|Brazil|MT|Cuiaba|2017-01-05">
			<date value="2017.0109589041097" direction="forwards" units="years"/>
		</taxon>
		<taxon id="MK121908|Brazil|RR|Boa_Vista|2017-03-05">
			<date value="2017.172602739726" direction="forwards" units="years"/>
		</taxon>
		<taxon id="MK121907|Brazil|RR|Boa_Vista|2017-02-27">
			<date value="2017.1561643835616" direction="forwards" units="years"/>
		</taxon>
		<taxon id="MK121906|Brazil|RR|Boa_Vista|2017-02-27">
			<date value="2017.1561643835616" direction="forwards" units="years"/>
		</taxon>
		<taxon id="MK121905|Brazil|RR|Boa_Vista|2017-03-02">
			<date value="2017.164383561644" direction="forwards" units="years"/>
		</taxon>
		<taxon id="MK121904|Brazil|RR|Boa_Vista|2017-03-02">
			<date value="2017.164383561644" direction="forwards" units="years"/>
		</taxon>
		<taxon id="MK121903|Brazil|RR|Boa_Vista|2017-03-15">
			<date value="2017.2" direction="forwards" units="years"/>
		</taxon>
		<taxon id="MK121902|Brazil|RR|Boa_Vista|2017-03-17">
			<date value="2017.2054794520548" direction="forwards" units="years"/>
		</taxon>
		<taxon id="MK121901|Brazil|RR|Boa_Vista|2017-03-17">
			<date value="2017.2054794520548" direction="forwards" units="years"/>
		</taxon>
		<taxon id="MK121900|Brazil|RR|Iracema|2017-03-17">
			<date value="2017.2054794520548" direction="forwards" units="years"/>
		</taxon>
		<taxon id="MK121899|Brazil|RR|Boa_Vista|2017-03-17">
			<date value="2017.2054794520548" direction="forwards" units="years"/>
		</taxon>
		<taxon id="MK121898|Brazil|RR|Boa_Vista|2017-02-22">
			<date value="2017.1424657534246" direction="forwards" units="years"/>
		</taxon>
		<taxon id="MK121897|Brazil|RR|Bonfim|2017-02-20">
			<date value="2017.13698630137" direction="forwards" units="years"/>
		</taxon>
		<taxon id="MK121896|Brazil|RR|Boa_Vista|2017-03-03">
			<date value="2017.1671232876713" direction="forwards" units="years"/>
		</taxon>
		<taxon id="MK121895|Brazil|AM|Manaus|2017-03-20">
			<date value="2017.213698630137" direction="forwards" units="years"/>
		</taxon>
		<taxon id="MK121894|Brazil|AM|Manaus|2016-01-31">
			<date value="2016.0819672131147" direction="forwards" units="years"/>
		</taxon>
		<taxon id="MK121893|Brazil|AM|Manaus|2015-07-15">
			<date value="2015.5342465753424" direction="forwards" units="years"/>
		</taxon>
		<taxon id="MK121892|Brazil|AM|Manaus|2015-07-15">
			<date value="2015.5342465753424" direction="forwards" units="years"/>
		</taxon>
		<taxon id="KY124329|Brazil|RJ|2016-03-16">
			<date value="2016.204918032787" direction="forwards" units="years"/>
		</taxon>
		<taxon id="KY124328|Brazil|RJ|2016-03-16">
			<date value="2016.204918032787" direction="forwards" units="years"/>
		</taxon>
		<taxon id="KY704955|Brazil|PB|Joao-Pessoa|2016-06-17">
			<date value="2016.4590163934427" direction="forwards" units="years"/>
		</taxon>
		<taxon id="KY704954|Brazil|PB|Joao-Pessoa|2016-06-20">
			<date value="2016.467213114754" direction="forwards" units="years"/>
		</taxon>
		<taxon id="KY704953|Brazil|AL|Maceio|2016-04-09">
			<date value="2016.2704918032787" direction="forwards" units="years"/>
		</taxon>
		<taxon id="KY704952|Brazil|AL|Maceio|2016-04-07">
			<date value="2016.2650273224044" direction="forwards" units="years"/>
		</taxon>
		<taxon id="KY704949|Brazil|AL|Maceio|2016-04-07">
			<date value="2016.2650273224044" direction="forwards" units="years"/>
		</taxon>
		<taxon id="KY704947|Brazil|AL|Maceio|2016-04-15">
			<date value="2016.2868852459017" direction="forwards" units="years"/>
		</taxon>
		<taxon id="KY704944|Brazil|AL|Maceio|2016-04-19">
			<date value="2016.2978142076502" direction="forwards" units="years"/>
		</taxon>
		<taxon id="KY704943|Brazil|AL|Maceio|2016-04-19">
			<date value="2016.2978142076502" direction="forwards" units="years"/>
		</taxon>
		<taxon id="KY704942|Brazil|AL|Maceio|2016-04-16">
			<date value="2016.2896174863388" direction="forwards" units="years"/>
		</taxon>
		<taxon id="KY704939|Brazil|AL|Maceio|2016-04-17">
			<date value="2016.292349726776" direction="forwards" units="years"/>
		</taxon>
		<taxon id="KY704938|Brazil|AL|Maceio|2016-04-19">
			<date value="2016.2978142076502" direction="forwards" units="years"/>
		</taxon>
		<taxon id="KY704935|Brazil|AL|Maceio|2016-04-01">
			<date value="2016.2486338797814" direction="forwards" units="years"/>
		</taxon>
		<taxon id="KY704933|Brazil|AL|Maceio|2016-03-30">
			<date value="2016.2431693989072" direction="forwards" units="years"/>
		</taxon>
		<taxon id="KY055011|Brazil|SE|Aracaju|2016-02-20">
			<date value="2016.136612021858" direction="forwards" units="years"/>
		</taxon>
		<taxon id="KU940226|Brazil|BA|2015-08-01">
			<date value="2015.5808219178082" direction="forwards" units="years"/>
		</taxon>
		<taxon id="KU940225|Brazil|BA|2015-07-15">
			<date value="2015.5342465753424" direction="forwards" units="years"/>
		</taxon>
		<taxon id="KX228391|Brazil|PE|2016-03-03">
			<date value="2016.1693989071039" direction="forwards" units="years"/>
		</taxon>
		<taxon id="KP164570|Brazil|BA|Feira-de-Santana|2014-09-03">
			<date value="2014.6712328767123" direction="forwards" units="years"/>
		</taxon>
		<taxon id="KP164569|Brazil|BA|Feira-de-Santana|2014-08-28">
			<date value="2014.654794520548" direction="forwards" units="years"/>
		</taxon>
		<taxon id="KP164568|Brazil|BA|Feira-de-Santana|2014-08-26">
			<date value="2014.6493150684933" direction="forwards" units="years"/>
		</taxon>
		<taxon id="MN783353|Brazil|BA|Feira_de_Santana|2016-10-13">
			<date value="2016.7814207650274" direction="forwards" units="years"/>
		</taxon>
		<taxon id="MN783352|Brazil|BA|Feira_de_Santana|2016-04-01">
			<date value="2016.2486338797814" direction="forwards" units="years"/>
		</taxon>
		<taxon id="MK993757|Brazil|RN|Natal|2016-01-13">
			<date value="2016.032786885246" direction="forwards" units="years"/>
		</taxon>
		<taxon id="MK993756|Brazil|RN|Natal|2016-01-14">
			<date value="2016.035519125683" direction="forwards" units="years"/>
		</taxon>
		<taxon id="MK993755|Brazil|RN|Natal|2016-01-14">
			<date value="2016.035519125683" direction="forwards" units="years"/>
		</taxon>
		<taxon id="MK156064|Brazil|BA|2018-09-26">
			<date value="2018.7342465753425" direction="forwards" units="years"/>
		</taxon>
		<taxon id="MK156063|Brazil|BA|2018-09-26">
			<date value="2018.7342465753425" direction="forwards" units="years"/>
		</taxon>
		<taxon id="MK156062|Brazil|BA|2018-09-26">
			<date value="2018.7342465753425" direction="forwards" units="years"/>
		</taxon>
		<taxon id="MK156061|Brazil|BA|2018-09-26">
			<date value="2018.7342465753425" direction="forwards" units="years"/>
		</taxon>
		<taxon id="MK156060|Brazil|BA|2018-09-26">
			<date value="2018.7342465753425" direction="forwards" units="years"/>
		</taxon>
		<taxon id="MK156059|Brazil|BA|2018-09-21">
			<date value="2018.7205479452055" direction="forwards" units="years"/>
		</taxon>
		<taxon id="MK156058|Brazil|BA|2018-09-21">
			<date value="2018.7205479452055" direction="forwards" units="years"/>
		</taxon>
		<taxon id="MK156056|Brazil|BA|2018-09-21">
			<date value="2018.7205479452055" direction="forwards" units="years"/>
		</taxon>
		<taxon id="MK156055|Brazil|BA|2018-09-21">
			<date value="2018.7205479452055" direction="forwards" units="years"/>
		</taxon>
		<taxon id="MK156054|Brazil|BA|2018-09-21">
			<date value="2018.7205479452055" direction="forwards" units="years"/>
		</taxon>
		<taxon id="MK156053|Brazil|BA|2018-09-21">
			<date value="2018.7205479452055" direction="forwards" units="years"/>
		</taxon>
		<taxon id="MK244656|Brazil|RJ|Niteroi|2018-04-06">
			<date value="2018.2602739726028" direction="forwards" units="years"/>
		</taxon>
		<taxon id="MK244655|Brazil|RJ|Niteroi|2018-03-06">
			<date value="2018.1753424657534" direction="forwards" units="years"/>
		</taxon>
		<taxon id="MK244654|Brazil|RJ|Niteroi|2018-03-06">
			<date value="2018.1753424657534" direction="forwards" units="years"/>
		</taxon>
		<taxon id="MK244653|Brazil|RJ|Niteroi|2018-03-06">
			<date value="2018.1753424657534" direction="forwards" units="years"/>
		</taxon>
		<taxon id="MK244652|Brazil|RJ|Niteroi|2018-04-05">
			<date value="2018.2575342465752" direction="forwards" units="years"/>
		</taxon>
		<taxon id="MK244651|Brazil|RJ|Niteroi|2018-04-05">
			<date value="2018.2575342465752" direction="forwards" units="years"/>
		</taxon>
		<taxon id="MK244650|Brazil|RJ|Niteroi|2018-04-03">
			<date value="2018.2520547945205" direction="forwards" units="years"/>
		</taxon>
		<taxon id="MK244649|Brazil|RJ|Niteroi|2018-04-03">
			<date value="2018.2520547945205" direction="forwards" units="years"/>
		</taxon>
		<taxon id="MK244648|Brazil|RJ|Niteroi|2018-04-04">
			<date value="2018.2547945205479" direction="forwards" units="years"/>
		</taxon>
		<taxon id="MK244647|Brazil|RJ|Niteroi|2018-03-27">
			<date value="2018.2328767123288" direction="forwards" units="years"/>
		</taxon>
		<taxon id="MK244646|Brazil|RJ|Niteroi|2018-03-28">
			<date value="2018.2356164383561" direction="forwards" units="years"/>
		</taxon>
		<taxon id="MK244645|Brazil|RJ|Niteroi|2018-03-28">
			<date value="2018.2356164383561" direction="forwards" units="years"/>
		</taxon>
		<taxon id="MK244644|Brazil|RJ|Niteroi|2018-03-26">
			<date value="2018.2301369863014" direction="forwards" units="years"/>
		</taxon>
		<taxon id="MK244643|Brazil|RJ|Niteroi|2018-03-28">
			<date value="2018.2356164383561" direction="forwards" units="years"/>
		</taxon>
		<taxon id="MK244642|Brazil|RJ|Sao-Joao-de-Meriti|2018-02-18">
			<date value="2018.131506849315" direction="forwards" units="years"/>
		</taxon>
		<taxon id="MK244641|Brazil|RJ|Niteroi|2017-03-09">
			<date value="2017.1835616438357" direction="forwards" units="years"/>
		</taxon>
		<taxon id="MK244640|Brazil|RJ|Sao-Goncalo|2017-03-07">
			<date value="2017.1780821917807" direction="forwards" units="years"/>
		</taxon>
		<taxon id="MK244638|Brazil|RJ|Mesquita|2016-04-05">
			<date value="2016.25956284153" direction="forwards" units="years"/>
		</taxon>
		<taxon id="MK244637|Brazil|RJ|2016-05-10">
			<date value="2016.3551912568305" direction="forwards" units="years"/>
		</taxon>
		<taxon id="MK244636|Brazil|RJ|2016-05-02">
			<date value="2016.3333333333333" direction="forwards" units="years"/>
		</taxon>
		<taxon id="MK244635|Brazil|RJ|2016-02-19">
			<date value="2016.1338797814208" direction="forwards" units="years"/>
		</taxon>
		<taxon id="MK244634|Brazil|RJ|2016-04-27">
			<date value="2016.3196721311476" direction="forwards" units="years"/>
		</taxon>
		<taxon id="MK244633|Brazil|RJ|2016-05-06">
			<date value="2016.344262295082" direction="forwards" units="years"/>
		</taxon>
		<taxon id="MK244632|Brazil|RJ|2016-04-05">
			<date value="2016.25956284153" direction="forwards" units="years"/>
		</taxon>
	</taxa>
	
	
	<taxa id="RJ1">
		<taxon idref="010|Brazil|RJ|Duque-de-Caxias|2017-07-26"/>
		<taxon idref="053|Brazil|RJ|Duque-de-Caxias|2018-03-01"/>
		<taxon idref="057|Brazil|RJ|Duque-de-Caxias|2018-03-08"/>
		<taxon idref="066|Brazil|RJ|Duque-de-Caxias|2018-03-15"/>
		<taxon idref="083|Brazil|RJ|Duque-de-Caxias|2018-03-27"/>
		<taxon idref="089|Brazil|RJ|Duque-de-Caxias|2018-03-29"/>
		<taxon idref="092|Brazil|RJ|Duque-de-Caxias|2018-03-29"/>
		<taxon idref="097|Brazil|RJ|Duque-de-Caxias|2018-04-02"/>
		<taxon idref="099|Brazil|RJ|Duque-de-Caxias|2018-04-02"/>
		<taxon idref="101|Brazil|RJ|Duque-de-Caxias|2018-04-02"/>
		<taxon idref="116|Brazil|RJ|Duque-de-Caxias|2018-04-05"/>
		<taxon idref="117|Brazil|RJ|Duque-de-Caxias|2018-04-05"/>
		<taxon idref="120|Brazil|RJ|Duque-de-Caxias|2018-04-16"/>
		<taxon idref="126|Brazil|RJ|Duque-de-Caxias|2018-04-17"/>
		<taxon idref="128|Brazil|RJ|Duque-de-Caxias|2018-04-19"/>
		<taxon idref="130|Brazil|RJ|Duque-de-Caxias|2018-04-19"/>
		<taxon idref="134|Brazil|RJ|Duque-de-Caxias|2018-04-19"/>
		<taxon idref="143|Brazil|RJ|Duque-de-Caxias|2018-04-30"/>
		<taxon idref="149|Brazil|RJ|Duque-de-Caxias|2018-04-30"/>
		<taxon idref="152|Brazil|RJ|Duque-de-Caxias|2018-05-03"/>
		<taxon idref="155|Brazil|RJ|Duque-de-Caxias|2018-05-03"/>
		<taxon idref="157|Brazil|RJ|Duque-de-Caxias|2018-05-07"/>
		<taxon idref="159|Brazil|RJ|Duque-de-Caxias|2018-05-07"/>
		<taxon idref="161|Brazil|RJ|Duque-de-Caxias|2018-05-07"/>
		<taxon idref="165|Brazil|RJ|Duque-de-Caxias|2018-05-09"/>
		<taxon idref="166|Brazil|RJ|Duque-de-Caxias|2018-05-09"/>
		<taxon idref="174|Brazil|RJ|Duque-de-Caxias|2018-05-17"/>
		<taxon idref="181|Brazil|RJ|Duque-de-Caxias|2018-05-23"/>
		<taxon idref="KY124328|Brazil|RJ|2016-03-16"/>
		<taxon idref="KY124329|Brazil|RJ|2016-03-16"/>
		<taxon idref="MK156053|Brazil|BA|2018-09-21"/>
		<taxon idref="MK156054|Brazil|BA|2018-09-21"/>
		<taxon idref="MK156055|Brazil|BA|2018-09-21"/>
		<taxon idref="MK156056|Brazil|BA|2018-09-21"/>
		<taxon idref="MK156058|Brazil|BA|2018-09-21"/>
		<taxon idref="MK156059|Brazil|BA|2018-09-21"/>
		<taxon idref="MK156060|Brazil|BA|2018-09-26"/>
		<taxon idref="MK156061|Brazil|BA|2018-09-26"/>
		<taxon idref="MK156062|Brazil|BA|2018-09-26"/>
		<taxon idref="MK156063|Brazil|BA|2018-09-26"/>
		<taxon idref="MK156064|Brazil|BA|2018-09-26"/>
		<taxon idref="MK244632|Brazil|RJ|2016-04-05"/>
		<taxon idref="MK244633|Brazil|RJ|2016-05-06"/>
		<taxon idref="MK244634|Brazil|RJ|2016-04-27"/>
		<taxon idref="MK244635|Brazil|RJ|2016-02-19"/>
		<taxon idref="MK244636|Brazil|RJ|2016-05-02"/>
		<taxon idref="MK244637|Brazil|RJ|2016-05-10"/>
		<taxon idref="MK244638|Brazil|RJ|Mesquita|2016-04-05"/>
		<taxon idref="MK244640|Brazil|RJ|Sao-Goncalo|2017-03-07"/>
		<taxon idref="MK244641|Brazil|RJ|Niteroi|2017-03-09"/>
		<taxon idref="MK244643|Brazil|RJ|Niteroi|2018-03-28"/>
		<taxon idref="MK244644|Brazil|RJ|Niteroi|2018-03-26"/>
		<taxon idref="MK244645|Brazil|RJ|Niteroi|2018-03-28"/>
		<taxon idref="MK244646|Brazil|RJ|Niteroi|2018-03-28"/>
		<taxon idref="MK244647|Brazil|RJ|Niteroi|2018-03-27"/>
		<taxon idref="MK244648|Brazil|RJ|Niteroi|2018-04-04"/>
		<taxon idref="MK244649|Brazil|RJ|Niteroi|2018-04-03"/>
		<taxon idref="MK244650|Brazil|RJ|Niteroi|2018-04-03"/>
		<taxon idref="MK244651|Brazil|RJ|Niteroi|2018-04-05"/>
		<taxon idref="MK244652|Brazil|RJ|Niteroi|2018-04-05"/>
		<taxon idref="MK244653|Brazil|RJ|Niteroi|2018-03-06"/>
		<taxon idref="MK244654|Brazil|RJ|Niteroi|2018-03-06"/>
		<taxon idref="MK244655|Brazil|RJ|Niteroi|2018-03-06"/>
		<taxon idref="MK244656|Brazil|RJ|Niteroi|2018-04-06"/>
		<taxon idref="OM128431|Brazil|RJ|2018-06-06"/>
		<taxon idref="OM128432|Brazil|RJ|2018-03-26"/>
		<taxon idref="OM128433|Brazil|RJ|2018-06-06"/>
		<taxon idref="OM128434|Brazil|RJ|2018-06-07"/>
		<taxon idref="OM128435|Brazil|RJ|2018-03-19"/>
		<taxon idref="OM128436|Brazil|RJ|2018-06-05"/>
		<taxon idref="OM128437|Brazil|RJ|2018-06-07"/>
		<taxon idref="OM128438|Brazil|RJ|2016-04-29"/>
		<taxon idref="OM128439|Brazil|RJ|2016-04-06"/>
		<taxon idref="OM128440|Brazil|RJ|2018-03-20"/>
	</taxa>
	<taxa id="RJ2">
		<taxon idref="079|Brazil|RJ|Duque-de-Caxias|2018-03-22"/>
		<taxon idref="114|Brazil|RJ|Duque-de-Caxias|2018-04-05"/>
		<taxon idref="170|Brazil|RJ|Duque-de-Caxias|2018-05-14"/>
		<taxon idref="MK244642|Brazil|RJ|Sao-Joao-de-Meriti|2018-02-18"/>
	</taxa>
	

	<!-- The sequence alignment (each sequence refers to a taxon above).         -->
	<!-- ntax=148 nchar=11172                                                    -->
	<alignment id="alignment" dataType="nucleotide">
		<sequence>
			<taxon idref="010|Brazil|RJ|Duque-de-Caxias|2017-07-26"/>
			NNNNNNNNNNNNNNNNNNNNNNNNNNNNNNNNNNNNNNNNNNNNNNNNNNNNNNNNNNNNNNNNNNNNNNNNNNNNNNNNNNNNNNNNNNNNNNNNNNNNNNNNNNNNNNNNNNNNNNNNNNNNNNNNNNNNNNNNNNNNNNNNNNNNNNNNNNNNNNNNNNNNNNNNNNNNNNNNNNNNNNNNNNNNNNNNNNNNNNNNNNNNNNNNNNNNNNNNNNNNNNNNNNNNNNNNNNNNNNNNNNNNNNNCGATGCGCAGCGCAGAAGATCCCGAGAGACTCGCCAATTATGCGAGAAAGCTAGCATCTGCTGCAGGAAAAGTCCTGGACAGAAACATCTCTGGAAAGATCGGGGACTTACAAGCAGTAATGGCCGTGCCAGACACGGAGACGCCAACATTCTGCTTGCACACAGATGTCTCATGTAGACAGAGAGCAGACGTCGCGATATACCAAGACGTCTATGCTGTACACGCACCCACGTCGCTATACCACCAGGCGATTAAAGGGGTCCGAGTGGCGTACTGGGTAGGGTTCGACACAACCCCGTTCATGTACAATGCCATGGCGGGTGCCTACCCCTCATATTCGACAAACTGGGCAGACGAGCAGGTACTGAAGGCTAAGAACATAGGATTATGTTCAACAGACCTGACGGAAGGTAGACGAGGTAAATTGTCTATTATGAGAGGGAAGAAGCTAAAACCGTGTGACCGTGTGCTGTTCTCAGTAGGGTCAACGCTCTACCCGGAAAGCCGCAAGCTACTTAAGAGCTGGCACTTACCATCGGTGTTCCATCTAAAGGGCAAACTCAGCTTCACATGCCGCTGTGATACAGTGGTTTCGTGCGAGGGCTACGTCGTTAAGAGAATAACGATGAGCCCAGGCCTTTATGGAAAAACCACAGGGTATGCGGTAACCCACCACGCAGACGGATTCTTGATGTGCAAGACTACCGACACGGTTGACGGCGAAAGAGTGTCATTCNNNNNNNNCACATACGTGCCGGCGACCATTTGTGATCAAATGACCGGCATCCTTGCTACAGAAGTCACGCCGGAGGATGCACAGAAGCTGTTGGTGGGGCTGAACCAGAGAATAGTGGTTAACGGCAGAACGCAACGGAATACGAACACCATGAAAAACTATCTGCTTCCCGTGGTCGCCCAAGCCTTCAGTAAGTGGGCAAAGGAGTGCCGGAAAGACATGGAAGATGAAAAACTCCTGGGGGTCAGAGAAAGAACACTGACCTGCTGCTGTCTATGGGCATTCAAGAAGCANNNNNNNNNNNNNNNNNNNNNNNNNNNNNATACCCAGTCAATTCAGAAGGTTCAGGCCGAGTTTGACAGCTTTGTGGTACCGAGCCTGTGGTCGTCCGGGTTGTCAATCCCCTTGAGGACTAGAATCAAATGGTTGTTAAGCAAGGTGCCAAAAACCGACCTGATCCCATATAGCGGGGACGCCCAAGAAGCCCGGGACGCAGAAAAAGAAGCAGAGGAAGAACGAGAAGCAGAANNGACTCGTGAAGCCCTACCACCTCTACAGGCAGCACAGGAAGATGTTCAGGTCGAAATCGACGTGGAACAGCTTGAGGACAGAGCGGGTGCAGGAATAATAGAGACTCCTAGAGGAGCTATCAAAGTTACTGCCCAACCAACAGACCACGTCGTGGGAGAGTACCTGGTACTTTCCCCGCAGACCGTACTACGGAGCCAGAAGCTCAGCCTAATTCACGCTTTGGCGGAGCAAGTGAAGACGTGCACGCACAGCGGACGAGCAGGGAGGTACGCGGTCGAAGCGTACGACGGCCGAGTCCTAGTGCCCTCAGGCTATGCAATCTCGCCTGAAGACTTCCAGAGTCTAAGCGAAAGCGCAACGATGGTGTATAACGAAAGAGAGTTCGTAAACAGAAAGCTACACCACATTGCGATGCACGGACCAGCCCTGAACACCGACGAAGAGTCGTATGAGCTGGTGAGGGCAGAGAGGACAGAACACGAGTACGTCTACGATGTGGACCAGAGAAGATGCTGTAAGAAGGAAGAAGCTGCAGGACTGGTACTGGTGGGCGACTTGACTAATCCGCCCTACCACGAATTCGCATATGAAGGGCTAAAAATCCGCCCTGCCTGCCCATACAAAATTGCAGTCATAGGAGTCTTCGGAGTACCAGGATCCGGCAAGTCAGCTATTATCAAGAACCTAGTTACCAGGCAAGACCTGGTGACTAGCGGAAAGAAAGAAAACTGCCAAGAAATCACCACCGACGTGATGAGACAGAGAGGTCTAGAGATATCTGCACGTACGGTTGACTCGCTGCTCTTGAATGGATGCAACAGGCCAGTCGACGTGTTGTACGTAGACGAGGCGTTTGCGTGCCACTCTGGAACGTTACTTGCTTTGATCGCCTTGGTTAGACCAAGGCAGAAAGTTGTACTCTGTGGTGACCCGAAGCAGTGCGGCTTCTTCAATATGATGCAGATGAAAGTCAACTATAATCACAACATCTGCACCCAAGTGTACCACNNNNNNNNNNNNNNNNNNNNNNNNNNNNNNNNNNNNNNNATTGTGTCATCGTTGCATTACGAAGGCAAAATGCGCACTACGAATGAGTACAACAAGCCGATTGTAGTGGACACTACAGGCTCAACAAAACCTGACCCTGGAGATCTCGTGTTAACGTGCTTCAGAGGGTGGGTTAAACAACNNNNNNNNNNNNNNNNNNNNNNNNNNNNNNNNNNNNNNNNNNNNNNNNNNNNNNNNNNNNNNNNNNNNNNNNNNNNNNNNNNNNNNNNNNNNNNNNNNNNNNNNNNNNNNNNNNNNNNNNNNNNNNNNNNNNNNNNNNNCCTAACGCGTACGGAAGGTAAACTGGTATGGAAGACACTTTCCGGTGACCCGTGGATAAAGACGCTGCAGAACCCACCGAAAGGAAACTTCAAAGCAACTATCAAGGAGTGGGAGGTGGAGCATGCATCAATAATGGCGGGCATCTGCAGTCACCAAATGACCTTTGATACATTCCAAAACAAAGCCAATGTTTGTTGGGCTAAGAGCTTGGTCCCTATCCTCGAAACAGCGGGGATAAAACTAAATGATAGGCAGTGGTCCCAGATAATTCAAGCCTTCAAAGAAGATAAAGCATACTCACCTGAAGTAGCCCTGAATGAAATATGCACGCGCATGTATGGGGTGGATTTAGACAGTGGGCTATTTTCTAAACCATTGGTGTCTGTGTATTACTCGGATAACCACTGGGATAATAGGCCTGGAGGGAAGATGTTCGGATTCAACCCCGAGGCAGCATCCATTCTAGAAAGAAAGTATCCATTCACAAAAGGGAAGTGGAACATCAACAAGCAGATCTGTGTGACCACCAGGAGGATAGAAGACTTTAACCCTACCACCAATATTATACCGGCCAATAGGAGACTACCACACTCATTAGTGGCCGAACACCGCCCAGTAAAAGGGGAAAGAATGGAATGGCTGGTTAATAAGATAAACGGCCACCACGTGCTCCTGGTCAGTGGCTATAATCTTGTACTGCCTACTAAGAGAGTCACTTGGGTAGCGCCACTAGGTGTCCGCGGAGCGGACTACACATACAACCTAGAGTTGGGTCTGCCAGCAACGCTTGGCAGGTATGACCTAGTGGTCATAAACATCCACACACCTTTTCGCATACACCATTACCAACAGTGCGTAGACCACGCAATGAAACTGCAAATGCTCGGGGGTGACTCATTGAGACTGCTCAAACCGGGTGGCTCTCTATTGATCAGAGCATATGGTTACGCAGATAGAACCAGTGAACGAGTCATCTGCGTGTTGGGACGCAAGTTCAGATCGTCTAGAGCGTTGAAACCACCATGTGTCACCAGCAACACTGAGATGTTTTTCCTATTCAGCAACTTTGACAATGGCAGAAGGAATTTCACAACTCATGTCATGAATAATCAACTGAATGCAGCCTTTGTAGGACAGGCCACCCGAGCAGGATGTGCACCGTCGTACCGGGTAAAACGCATGGACATCGCGAAGAACGATGAAGAGTGCGTAGTTAACGCCGCTAACCCTCGCGGGTTACCGGGTGACGGTGTTTGCAAGGCAGTATACAAAAAATGGCCGGAGTCCTTTAAGAATAGTGCAACACCAGTGGGAACCGCAAAAACAGTCATGTGCGGTACGTATCCAGTAATCCACGCCGTTGGACCGAATTTCTCTAATTATTTGGAATCTGAAGGGGACCGGGAATTGGCAGCTGCCTATCGAGAAGTCGCAAAGGAAGTAACTAGACTGGGAGTAAATAGTGTAGCTATACCTCTCCTCTCCACAGGTGTNNNNNNNNNNNNNNNNNNNAGGCTGACCCAGTCACTGAACCACCTCTTCACAGCCATGGACTCGACGGATGCAGACGTGGTCATCTACTGTCGCGACAAAGAATGGGAGAAGAAAATATCCGAGGCCATACAGATGCGGACTCAAGTGGAGTTGCTGGATGAGCACATCTCCATAGACTGCGATATTGTTCGCGTGCACCCTGACAGCAGCTTGGCAGGCAGAAAAGGATACAGCACCACGGAAGGCGCACTGTACTCATATCTAGAAGGGACTCGTTTTCACCAGACGGCAGTGGACATGGCAGAGATATATACTATGTGGCCAAAGCAAACAGAGGCCAACGAGCAAGTCTGCCTATATGCCCTGGGGGAAAGTATTGAATCGATCAGGCAGAAATGCCCGGTGGATGATGCAGATGCATCGTCTCCTCCAAAAACCGTCCCGTGCCTTTGCCGTTACGCCATGACTCCGGAACGCGTCACCAGACTTCGCATGAACCACGTCACAAGTATAATTGTGTGTTCCTCGTTTCCCCTTCCAAAGTACAAAATAGAAGGAGTGCAAAAAGTCAAATGCTCTAAGGTAATGCTATTTGACCACAACGTGCCATCACGCGTAAGTCCAAGGGAATATAGATCTTCCCCGGAGGCTGCACAGGAAGCGAGTACAACCACGTCACTGACGCATAGCCAATTCGACCTAAGCGTTGACGGCGAGATACTACCCGTCCCGTCAGATCTGGATGCTGACGCCCCAGCCCTANNNNNNNNNNNNNNNNNNNNNNNNNNNNNNNNNNNNNNNNNNNNNNNNNNNNNNNTTGCGGCCGTGTCTGACTGGGTAATGAGCACCGTACCTGTCGCGCCGCCCAGAAGAAGGCGAGGGAGAAACCTGACTGTGACATGCGACGAGAGAGAAGGGAACATAACACCCATGGCTAGCGTCCGATTCTTTAGGGCAGAGCTGCGTCCGGTCGTACAAGAAACAGCGGAGACGCGTGACACAGCAATGTCTCTTCAGGCACCGCCGAGTACCGCCACGGAACTGAATCATCCGCCGATCTCCTTCGGAGCACCAAGCGAGACGTTCCCCATCACATTTGGGGACTTCAACGAAGGAGAAATCGAAAGCTTGTCTTCTGAGCTGCTAACTTTCGGAGACTTCCTACCCGGAGAAGTGGATGACTTGACAGATAGCGACTGGTCCACGTGCTCAGACACGGACGACGAGTTATGACTAGACAGGGCAGGTGGGTATATATTCTCGTCGGACACCGGTCCAGGTCATTTACAACAGAAGTCAGTACGCCAGTCAGTGCTGCCGGTGAACACCCTGGAGGAAGTCCACGAGGAGAAGTGTTACCCACCTAAGTTGGATGAAGTAAAGGAGCAACTATTACTTAAGAAACTCCAGGAGAGTGCATCCATGGCCAACAGAAGCAGGTACCAGTCGCGCAAAGTAGAAAACATGAAAGCAACAATCATCCAGAGACTAAAGAGAGGCTGTAGACTATACTTAATGTCAGAGACCTCAAAAGTCCCTACTTACCGGACCACATATCCGGCGCCTGTGTACTCGCCTCCGGTCAACGTCCGACTGTCCAACCCCGAGTCCGCAGTGGCAGCATGCAATGAGTTCCTAGCTAGAAACTATCCAACTGTCTCATCATACCAAATTACCGACGAGTATGATGCATATTTAGACATGGTGGACGGGTCGGAGAGTTGCCTGGATCGAGCGACATTCAATCCGTCAAAACTTAGGAGCTACCCGAAACAGCACGCTTACCATGCGCCCTCCATCAGAAGCGCTGTACCGTCCCCATTCCAGAACACACTACAGAATGTACTGGCAGCAGCCACGAAAAGAAACTGCAACGTCACACAGATGAGGGAATTACCCACTTTGGACTCAGCAGTATTCAACGTGGAGTGTTTTAAAAAATTCGCATGCAACCAAGAATACTGGGAAGAATTTGCTGCCAGCCCTATTAGGATAACAACTGAGAATTTAACAACCTATGTTACTAAACTAAAAGGGCCAAAAGCAGCAGCGCTATTTGCAAAAACCCACAATCTGCTGCCACTGCAGGAAGTACCAATGGATAGGTTCACAGTAGATATGAAAAGGGACGTGAAGGTGACTCCTGGTACAAAGCACACAGAGGAAAGACCTAAGGTGCAGGTTATACAGGCGGCTGAACCCTTGGCGACAGCATACCTATGTGGGATTCACAGAGAGCTGGTTAGGAGGCTGAACGCCGTCCTCCTACCCAATGTACATACNNNNNNNNNNNNNNCTGCCGAGGATTTCGATGCCATCATAGCCGCACACTTTAAGCCAGGAGACACTGTTTTAGAAACGGACATAGCCTCCTTTGACAAGAGCCAAGATGATTCACTTGCGCTTACTGCCTTGATGTTGTTAGAAGATTTAGGGGTGGATCACTCCCTGTTGGACTTGATAGAGGCCGCTTTTGGAGAGATTTCCAGCTGTCATCTACCGACAGGTACGCGCTTCAAGTTCGGCGCCATGATGAAATCTGGTATGTTCCTAACTCTGTTCGTCAACACATTGCTAAACATNNNNNNNNNNNNNNNNNNNNNNNNNNNNNNTCTGACAAAATCCGCGTGCGCGGCCTTCATCGGCGACGACAACATAATACATGGAGTCGTCTCCGATGAATTGATGGCAGACAGATGCGCCACTTGGATGAACATGGAAGTGAAGATCATAGATGCAGTTGTATCCTTGAAAGCCCCTTACTTTTGTGGAGGGTTTATACTGCACGATACTGTGACGGGAACAGCCTGCAGAGTGGCAGACCCGCTAAAAAGGCTATTCAAACTGGGCAAACCGCTAGCGGCAGGTGACGAACAAGATGAAGATAGAAGACGAGCGCTGGCTGACGAAGTGATCAGATGGCAACGAACAGGGCTAATTGATGAGTTGGAGAAAGCGGTATACTCTAGGTATGAAGTGCAGGGTATATCAGTTGTGGTAATGTCCATGGCCACCTTTGCAAGCTCCAGATCTAACTTCGAGAAGCTCAGAGGACCCGTCATAACTTTGTACGGCGGTCCTAAATAGNNNNNNNNNNNNNNNNNNNNNNNNNNNNNNNNNNNNNNNNNNNNNNNNNNNNNNNNNNNNNNNNNNNNNNNNNNNNNNNNNNNNNNNNNNNNNNNNNNNNNNNNNNNNNNNNNNNNNNNNNNNNNNNNNNNNNNNNNNNNNNNNNNNNNNNNNNNNNNNNNNNNNNNNNNNNNNNNNNNNNNNNNNNNNNNNNNNNNNNNNNNNNNNNNNNNNNNNNNNNNNNNNNNNNNNNNNNNNNNNNNNNNNNNNNNNNNNNNNNNNNNNNNNNNNNNNNNNNNNNNNNNNNNNNAGAAGCCGGGCCGCAGAGAGAGGATGTGCATGAAAATCGAAAATGATTGTATTTTTGAAGTCAAGTATGAAGGTAAGGTAACAGGTTACGCGTGCTTGGTGGGGGACAAAGTAATGAAACCAGCACACGTAAAGGGGACCATCGATAACGCGGANNNNNNNNNNNNNNNNNNNNNNNNNNNNNNNNNNNNNGACCTTGAATGCGCGCAGATACCCGTGCACATGAAGTCCGACGCTTCGAAGTTCACCCATGAGAAACCAGAGGGGTACTACAACTGGCACCACGGAGCAGTACAGTACTCAGGAGGCCGGTTCACCATCCCCACAGGTGCTGGCAAACCAGGGGACAGCGGCAGACCGATCTTCGACAACAAGGGACGCGTGGTGGCCATAGTCTTAGGAGGAGCTAATGAAGGAGCCCGTACAGCCCTCTCGGTGGTGACCTGGAATAAAGACATTGTCACTAAAATCACCCCCGAGGGGGCCGAAGAGTGGAGTCTTGCCATCCCAGTCATGTGCCTGCTGGCAAATACCACGTTCCCCTGCTCCCAGCCCCCTTGCACTCCCTGCTGCTATGAAAGGGAACCAGAGGAAACCCTACGCATGCTTGAGGACAACGTCATGAGACCTGGGTACTATCAGCTGCTACAAGCATCCTTAACATGTTCTCCCCANNNNNNNNNNNNNNNNNNNNNNNNNNNNNNNNNNNNNNNNNNNNNNNNNNNNNNNNNNNNNNNNNNNNNNNNNNNNNNNNNNNNNNNGCACTCGTGCCATAGTCCCGTAGCATTAGAACGCATCAGAAATGAAGCGACAGACGGGACGCTGAAAATCCAGGTCTCCTTGCAAATCGGAATAAAGACGGATGATAGCCACGATTGGACCAAGCTGCGTTACATGGACAACCACACGCCAGCGGACGCAGAGAGGGCGGGGCTATTTGTAAGAACATCAGCACCGTGCACGATTACTGGAACAATGGGACACTTCATCCTGACCCGATGTCCGAAAGGGGAAACTCTGACGGTGGGATTCACTGACAGTAGGAAGATCAGTCACTCATGTACGCACCCATTTCACCACGACCCTCCTGTGATAGGCCGGGAGAAATTCCATTCCCGACCGCAGCACGGTAAAGAGCTGCCTTGCAGCACGTACGTGCAGAGCACCGCCGCAACTACCGAGGAGATAGAGGTACACATGCCCCCAGACACCCCTGATCGCACACTGATGTCACAACAGTCCGGCAACGTAAAGATCACAGTTAATGGCCAGACGGTGCGGTACAAGTGTAATTGCGGTGGCTCAAATGAAGGACTAATAACTACAGACAAAGTGATTAATAACTGCAAAGTTGATCAATGTCATGCCGCGGTCACCAATCACAAAAAGTGGCAGTACAACTCCCCTCTGGTCCCGCGTAATGCTGAACTTGGGGACCGAAAAGGAAAAATCCACATCCCGTTTCCGCTGGCAAATGTAACATGCAGGGTGCCTAAAGCAAGGAACCCCACCGTGACGTACGGGAAAAACCAAGTCATCATGCTACTGTATCCCGACCACCCAACACTCCTGTCCTACCGGAACATGGGAGAAGAACCAAACTACCAAGAAGAGTGGGTGACGCATAAGAAGGAAGTCGTGCTAACCGTGCCGACTGAAGGGCTCGAGGTCACGTGGGGTAACAACGAGCCGTATAAGTATTGGCCGCAGTTATCTACAAACGGTACAGCCCATGGCCACCCGCATGAGATAATTCTGTATTATTATGAGCTGTACCCTACTATGACTGTAGTAGTTGTGTCAGTGGCCTCGTTCGTACTCCTGTCGATGGTGGGTGTGGCAGTGGGGATGTGCATGTGTGCACGACGCAGATGCATCACACCGTACGAACTGACACCAGGAGCTACCGTCCCTTTCCTGCTTAGCCTAATATGCTGCATCAGAACAGCTAAAGCGGCCACATACCAAGAGGCTGCGGTATACCTGTGGAATGAACAGCAACCTTTGTTTTGGCTACAAGCCCTTATTCCGCTGGCAGCCCTGATTGTCCTATGCAACTGTCTGAGACTCTTACCATGCTGCTGTANNNNNNNNNNNNNNNNNNNNNNNNNNNNNNNNNNNNNNNNNACTGTGAGCGCGTACGAACACGTAACAGTGATCCCGAACACGGTGGGAGTACCGTATAAGACTCTAGTCAATAGACCGGGCTACAGTCCCATGGTATTGGAGATGGAACTACTGTCAGTCACTTTGGAGCCAACGCTATCGCTTGATTACATCACGTGCGAGTACAAAACCGTTATCCCGTCTCCGTACGTGAAATGCTGCGGTACAGCAGAGTGCAAGGACAAAAACCTACCTGACTACAGCTGTAAGGTCTTCACCGGCGTCTACCCATTTATGTGGGGCGGAGCCTACTGCTTCTGCGACGCTGAAAACACGCAATTGAGCGAAGCACACGTGGAGAAGTCCGAATCATGCAAAACAGAATTTGCATCAGCATACAGGGCTCATACCGCATCCGCATCAGCTAAGCTCCGCGTCCTTTACCAAGGAAATAACATCACTGTAACTGCCTATGCTAACGGCGACCATGCCGTCACAGTTAAGGACGCCAAATTCATTGTGGGGCCAATGTCTTCAGCCTGGACACCTTTCGACAACAAAATTGTGGTGTACAAAGGTGACGTCTATAACATGGACTACCCGCCCTTTGGCGCAGGAAGACCAGGACAATTTGGCGATATCCAAAGTCGCACACCTGAGAGTACAGACGTCTATGCTAATACACAACTGGTACTGCAGAGACCGGCTGCGGGTACGGTACATGTGCCATACTCTCAGGCACCATCTGGCTTTAAGTATTGGCTAAAAGAACGAGGGGCGTCGCTGCAGCACACAGCACCATTTGGCTGCCAAATAGCAACAAACCCGGTAAGAGCGATGAATTGCGCCGTAGGGAACATGCCCATCTCCATCGACATACCGGATGCGGCCTTCATTAGGGTCGTCGACGCGCCCTCTTTAACGGACATGTCGTGCGAGGTACCAACCTGCACCCATTCCNNNNNNTTCGGGGGCGTCGCCATTATTAAATATGCAGCCAGCAAGAAAGGCAAGTGTGCGGTGCATTCGATGACCAACGCCGTCACAATTCGGGAAGCTGAGATAGAAGTTGAAGGGAATTCTCAGCTGCAAATCTCTTTCTCGACGGCCTTGGCCAGCGCCGAATTCCGCGTACAAGTCTGTTCTACACAAGTACACTGTGTAGCNNNNNNNNNNNNNNNNNNNNNNNNNNNNNNNNNNNNNNNNNNNNNNNNNNNNNNNNNNNNNNNNNNNNNNNNNNNNNNNNNNNNNNNNNNNNNNNNNNNNNNNNNNNNNNNNNNNNNNNNNNNNNNNNNNNNNNNNNNNNNNNNNNNNNNNNNNNNNNNNNNNNNNNNNNNNNNNNNNNNNNNNNNN
		</sequence>
		<sequence>
			<taxon idref="053|Brazil|RJ|Duque-de-Caxias|2018-03-01"/>
			ATGGATCCTGTGTACGTGGACATAGACGCTGACAGCGCCTTTTTGAAGGCCCTGCAACGTGCGTACCCCATGTTTGAGGTGGAACCCAGGCAGGTCACACCGAATGACCATGCTAATGCTAGAGCGTTCTCGCATCTAGCTATAAAACTANNNNNNNNNNNAATNNNNNNNNNNNNNNNNNNNNNNNNNNNNNNNNNNNNNNNNNNNNNNNNNNNNNNGTCGGACAGGAAGTACCACTGCGTCTGCCCGATGCGCAGCGCAGAAGATCCCGAGAGACTCGCCAATTATGCGAGAAAGCTAGCATCTGCTGCAGGAAAAGTCCTGGACAGAAACATCTCTGGAAAGATCGGGGACTTACAAGCAGTAATGGCCGTGCCAGACACGGAGACGCCAACATTCTGCTTGCACACAGATGTCTCATGTAGACAGAGAGCAGACGTCGCGATATACCAAGACGTCTATGCTGTACACGCACCCACGTCGCTATACCACCAGGCGATTAAAGGGGTCCGAGTGGCGTACTGGGTAGGGTTCGACACAACCCCGTTCATGTACAATGCCATGGCGGGTGCCTACCCCTCATATTCGACAAACTGGGCAGACGAGCAGGTACTGAAGGCTAAGAACATAGGATTATGTTCAACAGACCTGACGGAAGGTAGACGAGGTAAATTGTCTATTATGAGAGGGAAGAAGCTAAAACCGTGTGACCGTGTGCTGTTCTCAGTAGGGTCAACGCTCTACCCGGAAAGCCGCAAGCTACTTAAGAGCTGGCACTTACCATCGGTGTTCCATCTAAAGGGCAAACTCAGCTTCACATGCCGCTGTGATACAGTGGTTTCGTGCGAGGGCTACGTCGTTAAGAGAATAACGATGAGCCCAGGCCTTTATGGAAAAACCACAGGGTATGCGGTAACCCACCACGCAGACGGATTCTTGATGTGCAAGACTACCGACACGGTTGACGGCGAAAGAGTGTCATTCTNNNNNTGCACATACGTGCCGGCGACCATTTGTGATCAAATGACCGGCATCCTTGCTACAGAAGTCACGCCGGAGGATGCACAGAAGCTGTTGGTGGGGCTGAACCAGAGAATAGTGGTTAACGGCAGAACGCAACGGAATACGAACACCATGAAAAACTATCTGCTTCCCGTGGTCGCCCAAGCCTTCAGTAAGTGGGCAAAGGAGTGCCGGAAAGACATGGAAGATGAAAAACTCCTGGGGGTCAGAGAAAGAACACTGACCTGCTGCTGTCTATGGGCATTCAAGAAGCANNNNNNNNNNNNNNNNNNNNNNNNNNNNNNTACCCAGTCAATTCAGAAGGTTCAGGCCGAGTTTGACAGCTTTGTGGTACCGAGCCTGTGGTCGTCCGGGTTGTCAATCCCCTTGAGGACTAGAATCAAATGGTTGTTAAGCAAGGTGCCAAAAACCGACCTGATCCCATATAGCGGGGACGCCCAAGAAGCCCGGGACGCAGAAAAAGAAGCAGAGGAAGAACGAGAAGCAGAACTGACTCGTGAAGCCCTACCACCTCTACAGGCAGCACAGGAAGATGTTCAGGTCGAAATCGACGTGGAACAGCTTGAGGGCAGAGCGGGTGCAGGAATAATAGAGACTCCTAGAGGAGCTATCAAAGTTACTGCCCAACCAACAGACCACGTCGTGGGAGAGTACCTGGTACTTTCCCCGCAGACCGTACTACGGAGCCAGAAGCTCAGCCTAATTCACGCTTTGGCGGAGCAAGTGAAGACGTGCACGCACAGCGGACGAGCAGGGAGGTACGCGGTCGAAGCGTACGACGGCCGAGTCCTAGTGCCCTCAGGCTATGCAATCTCGCCTGAAGACTTCCAGAGTCTAAGCGAAAGCGCAACGATGGTGTATAACGAAAGAGAGTTCGTAAACAGAAAGTTACACCACATTGCGATGCACGGACCAGCCCTGAACACCGACGAAGAGTCGTATGAGCTGGTGAGGGCAGAGAGGACAGAACACGAGTACGTCTACGATGTGGACCAGAGAAGATGCTGTAAGAAGGAAGAAGCTGCAGGACTGGTACTGGTGGGCGACTTGACTAATCCGCCCTACCACGAATTCGCATATGAAGGGCTAAAAATCCGCCCTGCCTGCCCATACAAAATTGCAGTCATAGGAGTCTTCGGAGTACCAGGATCTGGCAAGTCAGCTATTATCAAGAACCTAGTTACCAGGCAAGACCTGGTGACTAGCGGAAAGAAAGAAAACTGCCAAGAAATCACCACCGACGTGATGAGACAGAGAGGTCTAGAGATATCTGCACGTACGGTTGACTCGCTGCTCTTGAATGGATGCAACAGGCCAGTCGACGTGTTGTACGTAGACGAGGCGTTTGCGTGCCACTCTGGAACGTTACTTGCTTTGATCGCCTTGGTTAGACCAAGGCAGAAAGTTGTACTCTGTGGTGACCCGAAGCAGTGCGGCTTCTTCAATATGATGCAGATGAAAGTCAACTATAATCACAACATCTGCACCCAAGTGTACCACAAAAGTATCTCCAGGCGGTGTACACTGCCTGTGACCGCCATTGTGTCATCGTTGCATTACGAAGGCAAAATGCGCACTACGAATGAGTACAACAAGCCGATTGTAGTGGACACTACAGGCTCAACAAAACCTGACGCTGGAGATCTCGTGTTAACGTGCTTCAGAGGGTGGGTTAAACAACTGCAAATTGACTATCGTGGATACGAGGTCATGACAGCAGCCGCATCCCAAGGGTTAACCAGAAAAGGAGTTTATGCAGTTAGGCAAAAAGTTAATGAAAACCCGCTCTATGCATCAACGTCAGAGCACGTCAACGTACTCCTAACACGTACGGAAGGTAAACTGGTATGGAAGACACTTTCCGGTGACCCGTGGATAAAGACGCTGCAGAACCCACCGAAAGGAAACTTCAAAGCAACTATCAAGGAGTGGGAGGTGGAGCATGCATCAATAATGGCGGGCATCTGCAGTCACCAAATGACCTTTGATACATTCCAAAACAAAGCCAATGTTTGTTGGGCTAAGAGCTTGGTCCCTATCCTCGAAACAGCGGGGATAAAACTAAATGATAGGCAGTGGTCCCAGATAATTCAAGCCTTCAAAGAAGATAAAGCATACTCACCTGAAGTAGCCCTGAATGAAATATGCACGCGCATGTATGGGGTGGATTTAGACAGTGGGCTATTTTCTAAACCATTGGTGTCTGTGTATTACGCGGATAACCACTGGGATAATAGGCCTGGAGGGAAGATGTTCGGATTCAACCCCGAGGCAGCATCCATTCTAGAAAGAAAGTATCCATTCACAAAAGGGAAGTGGAACATCAACAAGCAGATCTGCGTGACCACCAGGAGGATAGAAGACTTTAACCCTACCACCAATATTATACCGGCCAATAGGAGACTACCACACTCATTAGTGGCCGAACACCGCCCAGTAAAAGGGGAAAGAATGGAATGGCTGGTTAATAAGATAAACGGCCACCACGTGCTCCTGGTCAGTGGCTATAATCTTGTACTGCCTACTAAGAGAGTCACTTGGGTAGCGCCACTAGGTGTCCGCGGAGCGGACTACACATACAACCTAGAGTTGGGTCTGCCAGCAACGCTTGGCAGGTATGACCTAGTGGTCATAAACATCCACACACCTTTTCGCATACACCATTACCAACAGTGCGTAGACCACGCAATGAAACTGCAAATGCTCGGGGGTGACTCATTGAGACTGCTCAAACCGGGTGGCTCTCTATTGATCAGAGCATATGGTTACGCAGATAGAACCAGTGAACGAGTCATCTGCGTGTTGGGACGCAAGTTCAGATCGTCTAGAGCGTTGAAACCACCATGTGTCACCAGCAACACTGAGATGTTTTTCCTATTCAGCAACTTTGACAATGGCAGAAGGAACTTCACAACTCATGTCATGAATAATCAACTGAATGCAGCCTTTGTAGGACAGGCCACCCGAGCAGGATGTGCACCGTCGTACCGGGTAAAACGCATGGACATCGCGAAGAACGATGAAGAGTGCGTAGTTAACGCCGCTAACCCTCGCGGGTTACCGGGTGACGGTGTTTGCAAGGCAGTATACAAAAAATGGCCGGAGTCCTTTAAGAATAGTGCAACACCAGTGGGAACGGCAAAAACAGTCATGTGCGGCACGTATCCAGTAATCCACGCCGTTGGACCGAATTTCTCTAATTATTTGGAATCTGAAGGGGACCGGGAATTGGCAGCTGCCTATCGAGAAGTCGCAAAGGAAGTAACTAGACTGGGAGTAAATAGTGTAGCTATACCTCTCCTCTCCACAGGTGTNNNNNNNNNNGGGAAAGATAGGCTGACCCAGTCACTGAACCACCTCTTCACAGCCATGGACTCGACGGATGCAGACGTGGTCATCTACTGTCGCGACAAAGAATGGGAGAAGAAAATATCCGAGGCCATACAGATGCGGACTCAAGTGGAGTTGCTGGATGAGCACATCTCCATAGACTGCGATATTGTTCGCGTGCACCCTGACAGCAGCTTGGCAGGCAGAAAAGGATACAGCACCACGGAAGGCGCACTGTACTCATATCTAGAAGGGACTCGTTTTCACCAGACGGCAGTGGACATGGCAGAGATATATACTATGTGGCCAAAGCAAACAGAGGCCAACGAGCAAGTCTGCCTATATGCCCTGGGGGAAAGTATTGAATCGATCAGGCAGAAATGCCCGGTGGATGATGCAGATGCATCGTCTCCTCCAAAAACTGTCCCGTGCCTTTGCCGTTACGCCATGACTCCGGAACGCGTCACCCGACTTCGCATGAACCACGTCACAAGTATAATTGTGTGTTCCTCGTTTCCCCTTCCAAAGTACAAAATAGAAGGAGTGCAAAAAGTCAAATGCTCTAAGGTAATGCTATTTGACCACAACGTGCCATCACGCGTAAGTCCAAGGGAATATAGATCTTCCCCGGAGGCTGCACAGGAAGCGAGTACAACCACGTCACTGACGCATAGCCAATTCGACCTAAGCGTTGACGGCGAGATACTACCCGTCCCGTCAGATCTGGATGCTGACGCCCCAGCCCTAGNNNNNNNNNNNNNNNNNNNNNNNNCACACACGTTGCCATCCACAACCGGAAACCTTGCGGCCGTGTCTGACTGGGTAATGAGCACCGTACCTGTCGCGCCGCCCAGAAGAAGGCGAGGGAGAAACCTGACTGTGACATGCGACGAGAGAGAAGGGAACATAACACCCATGGCTAGCGTCCGATTCTTTAGGGCAGAGCTGCGTCCGGTCGTACAAGAAACAGCGGAGACGCGTGACACAGCAATGTCTCTTCAGGCACCGCCGAGTACCGCCACGGAACTGAATCATCCGCCGATCTCCTTCGGAGCACCAAGCGAGACGTTCCCCATTACATTTGGGGACTTCAACGAAGGAGAAATCGAAAGCTTGTCTTCTGAGCTGCTAACTTTCGGAGACTTCCTACCCGGAGAAGTGGATGACTTGACAGATAGCGACTGGTCCACGTGCTCAGACACGGACGACGAGTTATGACTAGACAGGGCAGGTGGGTATATATTCTCGTCGGACACCGGTCCAGGTCATTTACAACAGAAGTCAGTACGCCAGTCAGTGCTGCCGGTGAACACCCTGGAGGAAGTCCACGAGGAGAAGTGTTACCCACCTAAGTTGGATGAAGTAAAGGAGCAACTATTACTTAAGAAACTCCAGGAGAGTGCATCCATGGCCAACAGAAGCAGGTACCAGTCGCGCAAAGTAGAAAACATGAAAGCAACAATCATCCAGAGACTAAAGAGAGGCTGTAGACTATACTTAATGTCAGAGACCTCAAAAGTCCCTACTTACCGGACCACATATCCGGCGCCTGTGTACTCGCCTCCGGTCAACGTCCGACTGTCCAACCCCGAGTCCGCAGTGGCAGCATGCAATGAGTTCCTAGCTAGAAACTATCCAACTGTCTCATCATACCAAATTACCGACGAGTATGATGCATATTTAGACATGGTGGACGGGTCGGAGAGTTGCCTGGATCGAGCGACATTCAATCCGTCAAAACTTAGGAGCTACCCGAAACAGCACGCTTACCATGCGCCATCCATCAGAAGCGCTGTACCGTCCCCATTCCAGAACACACTACAGAATGTACTGGCAGCAGCCACGAAAAGAAACTGCAACGTCACACAGATGAGGGAATTACCCACTTTGGACTCAGCAGTATTCAACGTGGAGTGTTTTAAAAAATTCGCATGCAACCAAGAATACTGGGAAGAATTTGCTGCCAGCCCTATTAGGATAACAACTGAGAATTTAACAACCTATGTTACTAAACTAAAAGGGCCAAAAGCAGCAGCGCTATTTGCAAAAACCCACAATCTGCTGCCACTGCAGGAAGTACCAATGGATAGGTTCACAGTAGATATGAAAAGGGACGTGAAGGTGACTCCTGGTACAAAGCACACAGAGGAAAGACCTAAGGTGCAGGTTATACAGGCGGCTGAACCCTTGGCGACAGCATACCTATGTGGGATTCACAGAGAGCTGGTTAGGAGGCTGAACGCCGTCCTCCTACCCAATGTACATACACTATTTGATATGTCTGCCGAGGATTTCGATGCCATCATAGCCGCACACTTTAAGCCAGGAGACACTGTCTTAGAAACGGACATAGCCTCCTTTGACAAGAGCCAAGATGATTCACTTGCGCTTACTGCCTTGATGTTGTTAGAAGATTTAGGGGTGGATCACTCCCTGTTGGACTTGATAGAGGCCGCTTTTGGAGAGATTTCCAGCTGTCATCTACCGACAGGTACGCGCTTCAAGTTCGGCGCCATGATGAAATCTGGTATGTTCCTAACTCTGTTCGTCAACACATTGCTAAACATNNNNNNNNNNNNNNNNNNNNNNNNNNNNNGTCTGACAAAATCCGCGTGCGCGGCCTTCATCGGCGACGACAACATAATACATGGAGTCGTCTCCGATGAATTGATGGCAGACAGATGCGCCACTTGGATGAACATGGAAGTGAAGATCATAGATGCAGTTGTATCCTTGAAAGCCCCTTACTTTTGTGGAGGGTTTATACTGCACGATACTGTGACGGGAACAGCCTGCAGAGTGGCAGACCCGCTAAAAAGGCTATTCAAACTGGGCAAACCGCTAGCGGCAGGTGACGAACAAGATGAAGATAGAAGACGAGCGCTGGCTGACGAAGTGATCAGATGGCAACGAACAGGGCTAATTGATGAGTTGGAGAAAGCGGTATACTCTAGGTATGAAGTGCAGGGTATATCAGTTGTGGTAATGTCCATGGCCACCTTTGCAAGCTCCAGATCTAACTTCGAGAAGCTCAGAGGACCCGTCATAACTTTGTACGGCGGTCCTAAATAGNNNNNNNNNNNNNNNNNNNNNNNNNNNNNNNNNNNNNNNNNNNNNNNNNNNNNNNNNNNNNNGCGCCCCACTATCCAAGTAATCAGGCCCAGACCGCGCCCTCAGAGGCAAGCCGGGCAACTTGCCCAGCTGATCTCAGCAGTTAATAAACTGACAATGCGCGCGGTACCCCAACAGAAGCCACGCAGGAATCGGAAGAATAAGAAGCAAAAGCAAAAGCGACAGGCGCCACAAAACAACACAAACCAAAAGAAGCAGCCGCCTAAAAAGAAACCAGCTCAAAAGAAAAAGAAGCCGGGCCGCAGAGAGAGGATGTGCATGAAAATCGAAAATGATTGTATTTTTGAAGTCAAGTATGAAGGTAAGGTAACAGGTTACGCGTGCTTGGTGGGGGACAAAGTAATGAAACCAGCACACGTAAAGGGGACCATCGATAACGCGGACCTGGCCAAACTGGCCTTTAAGCGGTCATCTAAGTATGACCTTGAATGCGCGCAGATACCCGTGCACATGAAGTCCGACGCTTCGAAGTTCACCCATGAGAAACCAGAGGGGTACTACAACTGGCACCACGGAGCAGTACAGTACTCAGGAGGCCGGTTCACCATCCCCACAGGTGCTGGCAAACCAGGGGACAGCGGCAGACCGATCTTCGACAACAAGGGACGCGTGGTGGCCATAGTCTTAGGAGGAGCTAATGAAGGAGCCCGTACAGCCCTCTCGGTGGTGACCTGGAATAAAGACATTGTCACTAAAATCACCCCCGAGGGGGCCGAAGAGTGGAGTCTTGCCATCCCAGTCATGTGCCTGCTGGCAAATACCACGTTCCCCTGCTCCCAGCCCCCTTGCACTCCCTGCTGCTATGAAAGGGAACCAGAGGAAACCCTACGCATGCTTGAGGACAACGTCATGAGACCTGGGTACTATCAGCTGCTACAAGCATCCTTAACATGTTCTCCCCACCGTCAGCGACGCAGTACCAAGGACAACTTCAATGTCTATAAAGCCACAAGACCGTACTTAGCTCACTGTCCCGACTGTGGAGAAGGGCACTCGTGCCATAGTCCCGTAGCATTAGAACGCATCAGAAATGAAGCGACAGACGGGACGCTGAAAATCCAGGTCTCCTTGCAAATCGGAATAAAGACGGATGATAGCCACGATTGGACCAAGCTGCGTTACATGGACAACCACACGCCAGCGGACGCAGAGAGGGCGGGGCTATTTGTAAGAACATCAGCACCGTGCACGATTACTGGAACAATGGGACACTTCATCCTGACCCGATGTCCGAAAGGGGAAACTCTGACGGTGGGATTCACTGACAGTAGGAAGATCAGTCACTCATGTACGCACCCATTTCACCACGACCCTCCTGTGATAGGCCGGGAGAAATTCCATTCCCGACCGCAGCACGGTAAAGAGCTGCCTTGCAGCACGTACGTGCAGAGCACCGCCGCAACTACCGAGGAGATAGAGGTACACATGCCCCCAGACACCCCTGATCGCACATTGATGTCACAACAGTCCGGCAACGTAAAGATCACAGTTAATGGCCAGACGGTGCGGTACAAGTGTAATTGCGGTGGCTCAAATGAAGGACTAATAACTACAGACAAAGTGATTAATAACTGCAAAGTTGATCAATGTCATGCCGCGGTCACCAATCACAAAAAGTGGCAGTACAACTCCCCTCTGGTCCCGCGTAATGCTGAACTTGGGGACCGAAAAGGAAAAATCCACATCCCGTTTCCGCTGGCAAATGTAACATGCAGGGTGCCTAAAGCAAGGAACCCCACCGTGACGTACGGGAAAAACCAAGTCATCATGCTACTGTATCCCGACCACCCAACACTCCTGTCCTACCGGAACATGGGAGAAGAACCAAACTACCAAGAAGAGTGGGTGACGCATAAGAAGGAAGTCGTGCTAACCGTGCCGACTGAAGGGCTCGAGGTCACGTGGGGTAACAACGAGCCGTATAAGTATTGGCCGCAGTTATCTACAAACGGTACAGCCCATGGCCACCCGCATGAGATAATTCTGTATTATTATGAGCTGTACCCTACTATGACTGTAGTAGTTGTGTCAGTGGCCTCGTTCGTACTCCTGTCGATGGTGGGTGTGGCAGTGGGGATGTGCATGTGTGCACGACGCAGATGCATCACACCGTACGAACTGACACCAGGAGCTACCGTCCCTTTCCTGCTTAGCTTAATATGCTGCATCAGAACAGCTAAAGCGGCCACATACCAAGAGGCTGCGGTATACCTGTGGAATGAACAGCAACCTTTGTTTTGGCTACAAGCCCTTATTCCGCTGGCAGCCCTGATTGTCCTATGCAACTGTCTGAGACTCTTACCATGCTGCTGTAAAACGTTGGCTTTTTTAGCCGTAATGAGCGTCGGTGCCCACACTGTGAGCGCGTACGAACACGTAACAGTGATCCCGAACACGGTGGGAGTACCGTATAAGACTCTAGTCAATAGACCGGGCTACAGTCCCATGGTATTGGAGATGGAACTACTGTCAGTCACTTTGGAGCCAACGCTATCGCTTGATTACATCACGTGCGAGTACAAAACCGTTATCCCGTCTCCGTACGTGAAATGCTGCGGTACAGCAGAGTGCAAGGACAAAAACCTACCTGACTACAGCTGTAAGGTCTTCACCGGCGTCTACCCATTTATGTGGGGCGGAGCCTACTGCTTCTGCGACGCTGAAAACACGCAATTGAGCGAAGCACACGTGGAGAAGTCCGAATCATGCAAAACAGAATTTGCATCAGCATACAGGGCTCATACCGCATCCGCATCAGCTAAGCTCCGCGTCCTTTACCAAGGAAATAACATCACTGTAACTGCCTATGCTAACGGCGACCATGCCGTCACAGTTAAGGACGCCAAATTCATTGTGGGGCCAATGTCTTCAGCCTGGACACCTTTCGACAACAAAATTGTGGTGTACAAAGGTGACGTCTATAACATGGACTACCCGCCCTTTGGCGCAGGAAGACCAGGACAATTTGGCGATATCCAAAGTCGCACACCTGAGAGTACAGACGTCTATGCTAATACACAACTGGTACTGCAGAGACCGGCTGCGGGTACGGTACATGTGCCATACTCTCAGGCACCATCTGGCTTTAAGTATTGGCTAAAAGAACGAGGGGCGTCGCTGCAGCACACAGCACCATTTGGCTGCCAAATAGCAACAAACCCGGTAAGAGCGGTGAATTGCGCCGTAGGGAACATGCCCATCTCCATCGACATACCGGATGCGGCCTTCATTAGGGTCGTCGACGCGCCCTCTTTAACGGACATGTCGTGCGAGGTACCAGCCTGCACCCATTCCTCAGATTTCGGGGGCGTCGCCATTATTAAATATGCAGCCAGCAAGAAAGGCAAGTGTGCGGTGCATTCGATGACCAACGCCGTCACAATTCGGGAAGCTGAGATAGAAGTTGAAGGGAATTCTCAGCTGCAAATCTCTTTCTCGACGGCCTTGGCCAGCGCCGAATTCCGCGTACAAGTCTGTTCTACACAAGTACACTGTGTAGCCGAGTGCCACCCTCCGAAGGACCACATAGTCAATTACCCGGCGTCACATACCACCCTCGGGGTCCAGGACATTTCCGCTACGGCGCTGTCATGGGTGCAGAAGATCACGGGAGGCGTGGGACTGGTTGTCGCTGTTGCAGCACTGATTCTAATCGTGGTGCTATGCGTGTCGTTCAGCAGGCACTAA
		</sequence>
		<sequence>
			<taxon idref="057|Brazil|RJ|Duque-de-Caxias|2018-03-08"/>
			ATGGATCCTGTGTACGTGGACATAGACGCTGACAGCGCCTTTTTGAAGGCCCTGCAACGTGCGTACCCCATGTTTGAGGTGGAACCCAGGCAGGTCACACCGAATGACCATGCTAATGCTAGAGCGTTCTCGCATCTAGCTATAAAACTAATAGAGCNGGANNNNNNNNNCGACTCAACCATCCTGGACATCGGCAGTGCACCAGCAAGGAGGATGATGTCGGACAGGAAGTACCACTGCGTCTGCCCGATGCGCAGCGCAGAAGATCCCGAGAGACTCGCCAATTATGCGAGAAAGCTAGCATCTGCTGCAGGAAAAGTCCTGGACAGAAACATCTCTGGAAAGATCGGGGACTTACAAGCAGTAATGGCCGTGCCAGACACGGAGACGCCAACATTCTGCTTGCACACAGATGTCTCATGTAGACAGAGAGCAGACGTCGCGATATACCAAGACGTCTATGCTGTACACGCACCCACGTCGCTATACCACCAGGCGATTAAAGGGGTCCGAGTGGCGTACTGGGTAGGGTTCGACACAACCCCGTTCATGTACAATGCCATGGCGGGTGCCTACCCCTCATATTCGACAAACTGGGCAGACGAGCAGGTACTGAAGGCTAAGAACATAGGATTATGTTCAACAGACCTGACGGAAGGTAGACGAGGTAAATTGTCTATTATGAGAGGGAAGAAGCTAAAACCGTGTGACCGTGTGCTGTTCTCAGTAGGGTCAACGCTCTACCCGGAAAGCCGCAAGCTACTTAAGAGCTGGCACTTACCATCGGTGTTCCATCTAAAGGGCAAACTCAGCTTCACATGCCGCTGTGATACAGTGGTTTCGTGCGAGGGCTACGTCGTTAAGAGAATAACGATGAGCCCAGGCCTTTATGGAAAAACCACAGGGTATGCGGTAACCCACCACGCAGACGGATTCTTGATGTGCAAGACTACCGACACGGTTGACGGCGAAAGAGTGTCATTCTCGGTGTGCACATACGTGCCGGCGACCATTTGTGATCAAATGACCGGCATCCTTGCTACAGAAGTCACGCCGGAGGATGCACAGAAGCTGTTGGTGGGGCTGAACCAGAGAATAGTGGTTAACGGCAGAACGCAACGGAATACGAACACCATGAAAAACTATCTGCTTCCCGTGGTCGCCCAAGCCTTCAGTAAGTGGGCAAAGGAGTGCCGGAAAGACATGGAAGATGAAAAACTCCTGGGGGTCAGAGAAAGAACACTGACCTGCTGCTGTCTATGGGCATTCAAGAAGCAGANNNNNNNNNNNNNNNNNNNNNNNNNNGATACCCAGTCAATTCAGAAGGTTCAGGCCGAGTTTGACAGCTTTGTGGTACCGAGCCTGTGGTCGTCCGGGTTGTCAATCCCCTTGAGGACTAGAATCAAATGGTTGTTAAGCAAGGTGCCAAAAACCGACCTGATCCCATATAGCGGGGACGCCCAAGAAGCCCGGGACGCAGAAAAAGAAGCAGAGGAAGAACGAGAAGCAGAACTGACTCGTGAAGCCCTACCACCTCTACAGGCAGCACAGGAAGATGTTCAGGTCGAAATCGACGTGGAACAGCTTGAGGGCAGAGCGGGTGCAGGAATAATAGAGACTCCTAGAGGAGCTATCAAAGTTACTGCCCAACCAACAGACCACGTCGTGGGAGAGTACCTGGTACTTTCCCCGCAGACCGTACTACGGAGCCAGAAGCTCAGCCTAATTCACGCTTTGGCGGAGCAAGTGAAGACGTGCACGCACAGCGGACGAGCAGGGAGGTACGCGGTCGAAGCGTACGACGGCCGAGTCCTAGTGCCCTCAGGCTATGCAATCTCGCCTGAAGACTTCCAGAGTCTAAGCGAAAGCGCAACGATGGTGTATAACGAAAGAGAGTTCGTAAACAGAAAGCTACACCACATTGCGATGCACGGACCAGCCCTGAACACCGACGAAGAGTCGTATGAGCTGGTGAGGGCAGAGAGGACAGAACACGAGTACGTCTACGATGTGGACCAGAGAAGATGCTGTAAGAAGGAAGAAGCTGCAGGACTGGTACTGGTGGGCGACTTGACTAATCCGCCCTACCACGAATTCGCATATGAAGGGCTAAAAATCCGCCCTGCCTGCCCATACAAAATTGCAGTCATAGGAGTCTTCGGAGTACCAGGATCTGGCAAGTCAGCTATTATCAAGAACCTAGTTACCAGGCAAGACCTGGTGACTAGCGGAAAGAAAGAAAACTGCCAAGAAATCACCACCGACGTGATGAGACAGAGAGGTCTAGAGATATCTGCACGTACGGTTGACTCGCTGCTCTTGAATGGATGCAACAGGCCAGTCGACGTGTTGTACGTAGACGAGGCGTTTGCGTGCCACTCTGGAACGTTACTTGCTTTGATCGCCTTGGTTAGACCAAGGCAGAAAGTTGTACTCTGTGGTGACCCGAAGCAGTGCGGCTTCTTCAATATGATGCAGATGAAAGTCAACTATAATCACAACATCTGCACCCAAGTGTACCACAAAAGTATCTCCAGGCGGTGTACACTGCCTGTGACCGCCATTGTGTCATCGTTNCATTACGAAGGCAAAATGCGCACTACGAATGAGTACAACAAGCCGATTGTAGTGGACACTACAGGCTCAACAAAACCTGACGCTGGAGATCTCGTGTTAACGTGCTTCAGAGGGTGGGTTAAACAACTGCAAATTGACTATCGTGGATACGAGGTCATGACAGCAGCCGCATCCCAAGGGTTAACCAGAAAAGGAGTTTATGCAGTTAGGCAAAAAGTTAATGAAAACCCGCTCTATGCATCAACGTCAGAGCACGTCAACGTACTCCTAACACGTACGGAAGGTAAACTGGTATGGAAGACACTTTCCGGTGACCCGTGGATAAAGACGCTGCAGAACCCACCGAAAGGAAACTTCAAAGCAACTATCAAGGAGTGGGAGGTGGAGCATGCATCAATAATGGCGGGCATCTGCAGTCACCAAATGACCTTTGATACATTCCAAAACAAAGCCAATGTTTGTTGGGCTAAGAGCTTGGTCCCTATCCTCGAAACAGCGGGGATAAAACTAAATGATAGGCAGTGGTCCCAGATAATTCAAGCCTTCAAAGAAGATAAAGCATACTCACCTGAAGTAGCCCTGAATGAAATATGCACGCGCATGTATGGGGTGGATTTAGACAGTGGGCTATTTTCTAAACCATTGGTGTCTGTGTATTACTCGGATAACCACTGGGATAATAGGCCTGGAGGGAAGATGTTCGGATTCAACCCCGAGGCAGCATCCATTCTAGAAAGAAAGTATCCATTCACAAAAGGGAAGTGGAACATCAACAAGCAGATCTGTGTGACCACCAGGAGGATAGAAGACTTTAACCCTACCACCAATATTATACCGGCCAATAGGAGACTACCACACTCATTAGTGGCCGAACACCGCCCAGTAAAAGGGGAAAGAATGGAATGGCTGGTTAATAAGATAAACGGCCACCACGTGCTCCTGGTCAGTGGCTATAATCTTGTACTGCCTACTAAGAGAGTCACTTGGGTAGCGCCACTAGGTGTCCGCGGAGCGGACTACACATACAACCTAGAGTTGGGTCTGCCAGCAACGCTTGGCAGGTATGACCTAGTGGTCATAAACATCCACACACCTTTTCGCATACACCATTACCAACAGTGCGTAGACCACGCAATGAAACTGCAAATGCTCGGGGGTGACTCATTGAGACTGCTCAAACCGGGTGGCTCTCTATTGATCAGAGCATATGGTTACGCAGATAGAACCAGTGAACGAGTCATCTGCGTGTTGGGACGCAAGTTCAGATCGTCTAGAGCGTTGAAACCACCATGTGTCACCAGCAACACTGAGATGTTTTTCCTATTCAGCAACTTTGACAATGGCAGAAGGAATTTCACAACTCATGTCATGAATAATCAACTGAATGCAGCCTTTGTAGGACAGGCCACCCGAGCAGGATGTGCACCGTCGTACCGGGTAAAACGCATGGACATCGCGAAGAACGATGAAGAGTGCGTAGTTAACGCCGCTAACCCTCGCGGGTTACCGGGTGACGGTGTTTGCAAGGCAGTATACAAAAAATGGCCGGAGTCCTTTAAGAATAGTGCAACACCAGTGGGAACCGCAAAAACAGTCATGTGCGGTACGTATCCAGTAATCCACGCCGTTGGACCGAATTTCTCTAATTATTTGGAATCTGAAGGGGACCGGGAATTGGCAGCTGCCTATCGAGAAGTCGCAAAGGAAGTAACTAGACTGGGAGTAAATAGTGTAGCTATACCTCTCCTCTCCACAGGTGTATACTCAGGAGGGAAAGATAGGCTGACCCAGTCACTGAACCACCTCTTCACAGCCATGGACTCGACGGATGCAGACGTGGTCATCTACTGTCGCGACAAAGAATGGGAGAAGAAAATATCCGAGGCCATACAGATGCGGACTCAAGTGGAGTTGCTGGATGAGCACATCTCCATAGACTGCGATATTGTTCGCGTGCACCCTGACAGCAGCTTGGCAGGCAGAAAAGGATACAGCACCACGGAAGGCGCACTGTACTCATATCTAGAAGGGACTCGTTTTCACCAGACGGCAGTGGACATGGCAGAGATATATACTATGTGGCCAAAGCAAACAGAGGCCAACGAGCAAGTCTGCCTATATGCCCTGGGGGAAAGTATTGAATCGATCAGGCAGAAATGCCCGGTGGATGATGCAGATGCATCGTCTCCTCCAAAAACTGTCCCGTGCCTTTGCCGTTACGCCATGACTCCGGAACGCGTCACCAGACTTCGCATGAACCACGTCACAAGTATAATTGTGTGTTCCTCGTTTCCCCTTCCAAAGTACAAAATAGAAGGAGTGCAAAAAGTCAAATGCTCTAAGGTAATGCTATTTGACCACAACGTGCCATCACGCGTAAGTCCAAGGGAATATAGATCTTCCCCGGAGGCTGCACAGGAAGCGAGTACAACCACGTCACTGACGCATAGCCAATTCGACCTAAGCGTTGACGGCGAGATACTACCCGTCCCGTCAGATCTGGATGCTGACGCCCCAGCCCTAGAACCAGCTCTAGACGACAGGGCGACACACNNNNNNNNNNNNNNNNNNNNNNNNNTTGCGGCCGTGTCTGACTGGGTAATGAGCACCGTACCTGTCGCGCCGCCCAGAAGAAGGCGAGGGAGAAACCTGACTGTGACATGCGACGAGAGAGAAGGGAACATAACACCCATGGCTAGCGTCCGATTCTTTAGGGCAGAGCTGCGTCCGGTCGTACAAGAAACAGCGGAGACGCGTGACACAGCAATGTCTCTTCAGGCACCGCCGAGTACCGCCACGGAACTGAATCATCCGCCGATCTCCTTCGGAGCACCAAGCGAGACGTTCCCCATTACATTTGGGGACTTCAACGAAGGAGAAATCGAAAGCTTGTCTTCTGAGCTGCTAACTTTCGGAGACTTCCTACCCGGAGAAGTGGATGACTTGACAGATAGCGACTGGTCCACGTGCTCAGACACGGACGACGAGTTATGACTAGACAGGGCAGGTGGGTATATATTCTCGTCGGACACCGGTCCAGGTCATTTACAACAGAAGTCAGTACGCCAGTCAGTGCTGCCGGTGAACACCCTGGAGGAAGTCCACGAGGAGAAGTGTTACCCACCTAAGTTGGATGAAGTAAAGGAGCAACTATTACTTAAGAAACTCCAGGAGAGTGCATCCATGGCCAACAGAAGCAGGTACCAGTCGCGCAAAGTAGAAAACATGAAAGCAACAATCATCCAGAGACTAAAGAGAGGCTGTAGACTATACTTAATGTCAGAGACCTCAAAAGTCCCTACTTACCGGACCACATATCCGGCGCCTGTGTACTCGCCTCCGGTCAACGTCCGACTGTCCAACCCCGAGTCCGCAGTGGCAGCATGCAATGAGTTCCTAGCTAGAAACTATCCAACTGTCTCATCATACCAAATTACCGACGAGTATGATGCATATTTAGACATGGTGGACGGGTCGGAGAGTTGCCTGGATCGAGCGACATTCAATCCGTCAAAACTTAGGAGCTACCCGAAACAGCACGCTTACCATGCGCCCTCCATCAGAAGCGCTGTACCGTCCCCATTCCAGAACACACTACAGAATGTACTGGCAGCAGCCACGAAAAGAAACTGCAACGTCACACAGATGAGGGAATTACCCACTTTGGACTCAGCAGTATTCAACGTGGAGTGTTTTAAAAAATTCGCATGCAACCAAGAATACTGGGAAGAATTTGCTGCCAGCCCTATTAGGATAACAACTGAGAATTTAACAACCTATGTTACTAAACTAAAAGGGCCAAAAGCAGCAGCGCTATTTGCAAAAACCCACAATCTGCTGCCACTGCAGGAAGTACCAATGGATAGGTTCACAGTAGATATGAAAAGGGACGTGAAGGTGACTCCTGGTACAAAGCACACAGAGGAAAGACCTAAGGTGCAGGTTATACAGGCGGCTGAACCCTTGGCGACAGCATACCTATGTGGGATTCACAGAGAGCTGGTTAGGAGGCTGAACGCCGTCCTCCTACCCAATGTACATACACTATTTGATATGTCTGCCGAGGATTTCGATGCCATCATAGCCGCACACTTTAAGCCAGGAGACACTGTTTTAGAAACGGACATAGCCTCCTTTGACAAGAGCCAAGATGATTCACTTGCGCTTACTGCCTTGATGTTGTTAGAAGATTTAGGGGTGGATCACTCCCTGTTGGACTTGATAGAGGCCGCTTTTGGAGAGATTTCCAGCTGTCATCTACCGACAGGTACGCGCTTCAAGTTCGGCGCCATGATGAAATCTGGTATGTTCCTAACTCTGTTCGTCAACACATTGCTAAACATCACCATCGCTAGCCGCGTGCTGGAAGATCGTCTGACAAAATCCGCGTGCGCGGCCTTCATCGGCGACGACAACATAATACATGGAGTCGTCTCCGATGAATTGATGGCAGACAGATGCGCCACTTGGATGAACATGGAAGTGAAGATCATAGATGCAGTTGTATCCTTGAAAGCCCCTTACTTTTGTGGAGGGTTTATACTGCACGATACTGTGACGGGAACAGCCTGCAGAGTGGCAGACCCGCTAAAAAGGCTATTCAAACTGGGCAAACCGCTAGCGGCAGGTGACGAACAAGATGAAGATAGAAGACGAGCGCTGGCTGACGAAGTGATCAGATGGCAACGAACAGGGCTAATTGATGAGTTGGAGAAAGCGGTATACTCTAGGTATGAAGTGCAGGGTATATCAGTTGTGGTAATGTCCATGGCCACCTTTGCAAGCTCCAGATCTAACTTCGAGAAGCTCAGAGGACCCGTCATAACTTTGTACGGCGGTCCTAAATAGNNNNNNNNNNNNNNNNNNNNNNNNNNNNNNNNNNNNNNNNNNNNNNNNNNNNNNNNNNNNNNNNNNNNNNNNNNNNNNNNNNNNNNNNCCAGACCGCGCCCTCAGAGGCAAGCCGGGCAACTTGCCCAGCTGATCTCAGCAGTTAATAAACTGACAATGCGCGCGGTACCCCAACAGAAGCCACGCAGGAATCGGAAGAATAAGAAGCAAAAGCAAAAGCGACAGGCGCCACAAAACAACACAAATCAAAAGAAGCAGCCGCCTAAAAAGAAACCAGCTCAAAAGAAAAAGAAGCCGGGCCGCAGAGAGAGGATGTGCATGAAAATCGAAAATGATTGTATTTTTGAAGTCAAGTATGAAGGTAAGGTAACAGGTTACGCGTGCTTGGTGGGGGACAAAGTAATGAAACCAGCACACGTAAAGGGGACCATCGATAACGCGGACCTGGCCAAACTGGCCTTTAAGCGGTCATCTAAGTATGACCTTGAATGCGCGCAGATACCCGTGCACATGAAGTCCGACGCTTCGAAGTTCACCCATGAGAAACCAGAGGGGTACTACAACTGGCACCACGGAGCAGTACAGTACTCAGGAGGCCGGTTCACCATCCCCACAGGTGCTGGCAAACCAGGGGACAGCGGCAGACCGATCTTCGACAACAAGGGACGCGTGGTGGCCATAGTCTTAGGAGGAGCTAATGAAGGAGCCCGTACAGCCCTCTCGGTGGTGACCTGGAATAAAGACATTGTCACTAAAATCACCCCCGAGGGGGCCGAAGAGTGGAGTCTTGCCATCCCAGTCATGTGCCTGCTGGCAAATACCACGTTCCCCTGCTCCCAGCCCCCTTGCACTCCCTGCTGCTATGAAAGGGAACCAGAGGAAACCCTACGCATGCTTGAGGACAACGTCATGAGACCTGGGTACTATCAGCTGCTACAAGCATCCTTAACATGTTCTCCCCACCGTCAGCGACGCAGTACCAAGGACAACTTCAATGTCTATAAAGCCACAAGACCGTACTTAGCTCACTGTCCCGACTGTGGAGAAGGGCACTCGTGCCATAGTCCCGTAGCATTAGAACGCATCAGAAATGAAGCGACAGACGGGACGCTGAAAATCCAGGTCTCCTTGCAAATCGGAATAAAGACGGATGATAGCCACGATTGGACCAAGCTGCGTTACATGGACAACCACACGCCAGCGGACGCAGAGAGGGCGGGGCTATTTGTAAGAACATCAGCACCGTGCACGATTACTGGAACAATGGGACACTTCATCCTGACCCGATGTCCGAAAGGGGAAACTCTGACGGTGGGATTCACTGACAGTAGGAAGATCAGTCACTCATGTACGCACCCATTTCACCACGACCCTCCTGTGATAGGCCGGGAGAAATTCCATTCCCGACCGCAGCACGGTAAAGAGCTGCCTTGCAGCACGTACGTGCAGAGCACCGCCGCAACTACCGAGGAGATAGAGGTACACATGCCCCCAGACACCCCTGATCGCACACTGATGTCACAACAGTCCGGCAACGTAAAGATCACAGTTAATGGCCAGACGGTGCGGTACAAGTGTAATTGCGGTGGCTCAAATGAAGGACTAATAACTACAGACAAAGTGATTAATAACTGCAAAGTTGATCAATGTCATGCCGCGGTCACCAATCACAAAAAGTGGCAGTACAACTCCCCTCTGGTCCCGCGTAATGCTGAACTTGGGGACCGAAAAGGAAAAATCCACATCCCGTTTCCGCTGGCAAATGTAACATGCAGAGTGCCTAAAGCAAGGAACCCCACCGTGACGTACGGGAAAAACCAAGTCATCATGCTACTGTATCCCGACCACCCAACACTCCTGTCCTACCGGAACATGGGAGAAGAACCAAACTACCAAGAAGAGTGGGTGACGCATAAGAAGGAAGTCGTGCTAACCGTGCCGACTGAAGGGCTCGAGGTCACGTGGGGTAACAACGAGCCGTATAAGTATTGGCCGCAGTTATCTACAAACGGTACAGCCCATGGCCACCCGCATGAGATAATTCTGTATTATTATGAGCTGTACCCTACTATGACTGTAGTAGTTGTGTCAGTGGCCTCGTTCGTACTCCTGTCGATGGTGGGTGTGGCAGTGGGGATGTGCATGTGTGCACGACGCAGATGCATCACACCGTACGAACTGACACCAGGAGCTACCGTCCCTTTCCTGCTTAGCCTAATATGCTGCATCAGAACAGCTAAAGCGGCCACATACCAAGAGGCTGCGGTATACCTGTGGAATGAACAGCAACCTTTGTTTTGGCTACAAGCCCTTATTCCGCTGGCAGCCCTGATTGTCCTATGCAACTGTCTGAGACTCTTACCATGCTGCTGTAAAACGTTGGCTTTTTTAGCCGTAATGAGCGTCGGTGCCCACACTGTGAGCGCGTACGAACACGTAACAGTGATCCCGAACACGGTGGGAGTACCGTATAAGACTCTAGTCAATAGACCGGGCTACAGTCCCATGGTATTGGAGATGGAACTACTGTCAGTCACTTTGGAGCCAACGCTATCGCTTGATTACATCACGTGCGAGTACAAAACCGTTATCCCGTCTCCGTACGTGAAATGCTGCGGTACAGCAGAGTGCAAGGACAAAAACCTACCTGACTACAGCTGTAAGGTCTTCACCGGCGTCTACCCATTTATGTGGGGCGGAGCCTACTGCTTCTGCGACGCTGAAAACACGCAATTGAGCGAAGCACACGTGGAGAAGTCCGAATCATGCAAAACAGAATTTGCATCAGCATACAGGGCTCATACCGCATCCGCATCAGCTAAGCTCCGCGTCCTTTACCAAGGAAATAACATCACTGTAACTGCCTATGCTAACGGCGACCATGCCGTCACAGTTAAGGACGCCAAATTCATTGTGGGGCCAATGTCTTCAGCCTGGACACCTTTCGACAACAAAATTGTGGTGTACAAAGGTGACGTCTATAACATGGACTACCCGCCCTTTGGCGCAGGAAGACCAGGACAATTTGGCGATATCCAAAGTCGCACACCTGAGAGTACAGACGTCTATGCTAATACACAACTGGTACTGCAGAGACCGGCTGCGGGTACGGTACATGTGCCATACTCTCAGGCACCATCTGGCTTTAAGTATTGGCTAAAAGAACGAGGGGCGTCGCTGCAGCACACAGCACCATTTGGCTGCCAAATAGCAACAAACCCGGTAAGAGCGGTGAATTGCGCCGTAGGGAACATGCCCATCTCCATCGACATACCGGATGCGGCCTTCATTAGGGTCGTCGACGCGCCCTCTTTAACGGACATGTCGTGCGAGGTACCAACCTGCACCCATTCCTNNNATTTCGGGGGCGTCGCCATTATTAAATATGCAGCCAGCAAGAAAGGCAAGTGTGCGGTGCATTCGATGACCAACGCCGTCACAATTCGGGAAGCTGAGATAGAAGTTGAAGGGAATTCTCAGCTGCAAATCTCTTTCTCGACGGCCTTGGCCAGCGCCGAATTCCGCGTACAAGTCTGTTCTACACAAGTACACTGTGTAGCCGAGTGCCACCCTCCGAAGGACCACATAGTCAATTACCCGGCGTCACATACCACCCTCGGGGTCCAGGACATTTCCGCTACGGCGCTGTCATGGGTGCAGAAGATCACGGGAGGCGTGGGACTGGTTGTCGCTGTTGCAGCACTGATTCTAATCGTGGTGCTATGCGTGTCGTTCAGCAGGCACTAA
		</sequence>
		<sequence>
			<taxon idref="066|Brazil|RJ|Duque-de-Caxias|2018-03-15"/>
			ATGGATCCTGTGTACGTGGACATAGACGCTGACAGCGCCTTTTTGAAGGCCCTGCAACGTGCGTACCCCATGTTTGAGGTGGAACCCAGGCAGGTCACACCGAATGACCATGCTAATGCTAGAGCGTTCTCGCATCNNNNNNNNNNNNNNNNNNNNNNNNNNNNNNNNNNNNNNNNNNNNNNNNNNNNNNNNNNNNNNNNNNNNNNNNNNNNNNNNNTGTCGGACAGGAAGTACCACTGCGTCTGCCCGATGCGCAGCGCAGAAGATCCCGAGAGACTCGCCAATTATGCGAGAAAGCTAGCATCTGCTGCAGGAAAAGTCCTGGACAGAAACATCTCTGGAAAGATCGGGGACTTACAAGCAGTAATGGCCGTGCCAGACACGGAGACGCCAACATTCTGCTTGCACACAGATGTCTCATGTAGACAGAGAGCAGACGTCGCGATATACCAAGACGTCTATGCTGTACACGCACCCACGTCGCTATACCACCAGGCGATTAAAGGGGTCCGAGTGGCGTACTGGGTAGGGTTCGACACAACCCCGTTCATGTACAATGCCATGGCGGGTGCCTACCCCTCATATTCGACAAACTGGGCAGACGAGCAGGTACTGAAGGCTAAGAACATAGGATTATGTTCAACAGACCTGACGGAAGGTAGACGAGGTAAATTGNNNNNNNNNNNNNGGAAGAAGCTAAAACCGTGTGACCGTGTGCTGTTCTCAGTAGGGTCAACGCTCTACCCGGAAAGCCGCAAGCTACTTAAGAGCTGGCACTTACCATCGGTGTTCCATCTAAAGGGCAAACTCAGCTTCACATGCCGCTGTGATACAGTGGTTTCGTGCGAGGGCTACGTCGTTAAGAGAATAACGATGAGCCCAGGCCTTTATGGAAAAACCACAGGGTATGCGGTAACCCACCACGCAGACGGATTCTTGATGTGCAAGACTACCGACACGGTTGACGGCGAAAGAGTGTCATTCTNNNNNNNCACATACGTGCCGGCGACCATTTGTGATCAAATGACCGGCATCCTTGCTACAGAAGTCACGCCGGAGGATGCACAGAAGCTGTTGGTGGGGCTGAACCAGAGAATAGTGGTTAACGGCAGAACGCAACGGAATACGAACACCATGAAAAACTATCTGCTTCCCGTGGTCGCCCAAGCCTTCAGTAAGTGGGCAAAGGAGTGCCGGAAAGACATGGAAGATGAAAAACTCCTGGGGGTCAGAGAAAGAACACTGACCTGCTGCTGTCTATGGGCATTCAAGAAGCANNNNNNNNNNNNNNNNNNNNNNNNNNNNNNTACCCAGTCAATTCAGAAGGTTCAGGCCGAGTTTGACAGCTTTGTGGTACCGAGCCTGTGGTCGTCCGGGTTGTCAATCCCCTTGAGGACTAGAATCAAATGGTTGTTAAGCAAGGTGCCAAAAACCGACCTGATCCCATATAGCGGGGACGCCCAAGAAGCCCGGGACGCAGAAAAAGAAGCAGAGGAAGAACGAGAAGCAGAACTGACTCGTGAAGCCCTACCACCTCTACAGGCAGCACAGGAAGATGTTCAGGTCGAAATCGACGTGGAACAGCTTGAGGACAGAGCGGGTGCAGGAATAATAGAGACTCCTAGAGGAGCTATCAAAGTTACTGCCCAACCAACAGACCACGTCGTGGGAGAGTACCTGGTACTTTCCCCGCAGACCGTACTACGGAGCCAGAAGCTCAGCCTAATTCACGCTTTGGCGGAGCAAGTGAAGACGTGCACGCACAGCGGACGAGCAGGGAGGTACGCGGTCGAAGCGTACGACGGCCGAGTCCTAGTGCCCTCAGGCTATGCAATCTCGCCTGAAGACTTCCAGAGTCTAAGCGAAAGCGCAACGATGGTGTATAACGAAAGAGAGTTCGTAAACAGAAAGCTACACCACATTGCGATGCACGGACCAGCCCTGAACACCGACGAAGAGTCGTATGAGCTGGTGAGGGCAGAGAGGACAGAACACGAGTACGTCTACGATGTGGACCAGAGAAGATGCTGTAAGAAGGAAGAAGCTGCAGGACTGGTACTGGTGGGCGACTTGACTAATCCGCCCTACCACGAATTCGCATATGAAGGGCTAAAAATCCGCCCTGCCTGCCCATACAAAATTGCAGTCATAGGAGTCTTCGGAGTACCAGGATCCGGCAAGTCAGCTATTATCAAGAACCTAGTTACCAGGCAAGACCTGGTGACTAGCGGAAAGAAAGAAAACTGCCAAGAAATCACCACCGACGTGATGAGACAGAGAGGTCTAGAGATATCTGCACGTACGGTTGACTCGCTGCTCTTGAATGGATGCAACAGGCCAGTCGACGTGTTGTACGTAGACGAGGCGTTTGCGTGCCACTCTGGAACGTTACTTGCTTTGATCGCCTTGGTTAGACCAAGGCAGAAAGTTGTACTCTGTGGTGACCCGAAGCAGTGCGGCTTCTTCAATATGATGCAGATGAAAGTCAACTATAATCACAACATCTGCACCCAAGTGTACCACAAAAGTATCTCCAGGCGGTGTACACTGCCTGTGACCGCCATTGTGTCATCGTTGCATTACGAAGGCAAAATGCGCACTACGAATGAGTACAACAAGCCGATTGTAGTGGACACTACAGGCTCAACAAAACCTGACGCTGGAGATCTCGTGTTAACGTGCTTCAGAGGGTGGGTTAAACAACTGCAAATTGACTATCGTGGATACGAGGTCATGACAGCAGCCGCATCCCAAGGGTTAACCAGAAAAGGAGTTTATGCANNNNNNNNNNNNNNNNNNNNNNNNNNNNNNNNNNNNNNNNNNNNNNNNNNNNNNNNNNNNNNCCTAACACGTACGGAAGGTAAACTGGTATGGAAGACACTTTCCGGTGACCCGTGGATAAAGACGCTGCAGAACCCACCGAAAGGAAACTTCAAAGCAACTATCAAGGAGTGGGAGGTGGAGCATGCATCAATAATGGCGGGCATCTGCAGTCACCAAATGACCTTTGATACATTCCAAAACAAAGCCAATGTTTGTTGGGCTAAGAGCTTGGTCCCTATCCTCGAAACAGCGGGGATAAAACTAAATGATAGGCAGTGGTCCCAGATAATTCAAGCCTTCAAAGAAGATAAAGCATACTCACCTGAAGTAGCCCTGAATGAAATATGCACGCGCATGTATGGGGTGGATTTAGACAGTGGGCTATTTTCTAAACCATTGGTGTCTGTGTATTACTCGGATAACCACTGGGATAATAGGCCTGGAGGGAAGATGTTCGGATTCAACCCCGAGGCAGCATCCATTCTAGAAAGAAAGTATCCATTCACAAAAGGGAAGTGGAACATCAACAAGCAGATCTGTGTGACCACCAGGAGGATAGAAGACTTTAACCCTACCACCAATATTATACCGGCCAATAGGAGACTACCACACTCATTAGTGGCCGAACACCGCCCAGTAAAAGGGGAAAGAATGGAATGGCTGGTTAATAAGATAAACGGCCACCACGTGCTCCTGGTCAGTGGCTATAATCTTGTACTGCCTACTAAGAGAGTCACTTGGGTAGCGCCACTAGGTGTCCGCGGAGCGGACTACACATACAACCTAGAGTTGGGTCTGCCAGCAACGCTTGGCAGGTATGACCTAGTGGTCATAAACATCCACACACCTTTTCGCATACACCATTACCAACAGTGCGTAGACCACGCAATGAAACTGCAAATGCTCGGGGGTGACTCATTGAGACTGCTCAAACCGGGTGGCTCTCTATTGATCAGAGCATATGGTTACGCAGATAGAACCAGTGAACGAGTCATCTGCGTGTTGGGACGCAAGTTCAGATCGTCTAGAGCGTTGAAACCACCATGTGTCACCAGCAACACTGAGATGTTTTTCCTATTCAGCAACTTTGACAATGGCAGAAGGAATTTCACAACTCATGTCATGAATAATCAACTGAATGCAGCCTTTGTAGGACAGGCCACCCGAGCAGGATGTGCACCGTCGTACCGGGTAAAACGCATGGACATCGCGAAGAACGATGAAGAGTGCGTAGTTAACGCCGCTAACCCTCGCGGGTTACCGGGTGACGGTGTTTGCAAGGCAGTATACAAAAAATGGCCGGAGTCCTTTAAGAATAGTGCAACACCAGTGGGAACCGCAAAAACAGTCATGTGCGGTACGTATCCAGTAATCCACGCCGTTGGACCGAATTTCTCTAATTATTTGGAATCTGAAGGGGACCGGGAATTGGCAGCTGCCTATCGAGAAGTCGCAAAGGAAGTAACTAGACTGGGAGTAAATAGTGTAGCTATACCTCTCCTCTCCACAGGTGTATACTCAGGAGGGAAAGATAGGCTGACCCAGTCACTGAACCACCTCTTCACAGCCATGGACTCGACGGATGCAGACGTGGTCATCTACTGTCGCGACAAAGAATGGGAGAAGAAAATATCCGAGGCCATACAGATGCGGACTCAAGTGGAGTTGCTGGATGAGCACATCTCCATAGACTGCGATATTGTTCGCGTGCACCCTGACAGCAGCTTGGCAGGCAGAAAAGGATACAGCACCACGGAAGGCGCACTGTACTCATATCTAGAAGGGACTCGTTTTCACCAGACGGCAGTGGACATGGCAGAGATATATACTATGTGGCCAAAGCAAACAGAGGCCAACGAGCAAGTCTGCCTATATGCCCTGGGGGAAAGTATTGAATCGATCAGGCAGAAATGCCCGGTGGATGATGCAGATGCATCGTCTCCTCCAAAAACTGTCCCGTGCCTTTGCCGTTACGCCATGACTCCGGAACGCGTCACCAGACTTCGCATGAACCACGTCACAAGTATAATTGTGTGTTCCTCGTTTCCCCTTCCAAAGTACAAAATAGAAGGAGTGCAAAAAGTCAAATGTTCTAAGGTAATGCTATTTGACCACAACGTGCCATCACGCGTAAGTCCAAGGGAATATAGATCTTCCCCGGAGGCTGCACAGGAAGCGAGCACAACCACGTCACTGACGCATAGCCAATTCGACCTAAGCGTTGACGGCGAGATACTACCCGTCCCGTCAGATCTGGATGCTGACGCCCCAGCCCTAGNNNNNNNNNNNNNNNNNNNNNNNNNNNNNNNNNNNNNNNNNNNNNNNNNNNNNNNNNNNNNNNNNNNNNNNNNNNNNNNNNNNNNNNNNNNNNNNNNNNNNNNCAGAAGAAGGCGAGGGAGAAACCTGACTGTGACATGCGACGAGAGAGAAGGGAACATAACACCCATGGCTAGCGTCCGATTCTTTAGGGCAGAGCTGCGTCCGGTCGTACAAGAAACAGCGGAGACGCGTGACACAGCAATGTCTCTTCAGGCACCGCCGAGTACCGCCACGGAACTGAATCATCCGCCGATCTCCTTCGGAGCACCAAGCGAGACGTTCCCCATCACATTTGGGGACTTCAACGAAGGAGAAATCGAAAGCTTGTCTTCTGAGCTGCTAACTTTCGGAGACTTCCTACCCGGAGAAGTGGATGACTTGACAGATAGCGACTGGTCCACGTGCTCAGACACGGACGACGAGTTATGACTAGACAGGGCAGGTGGGTATATATTCTCGTCGGACACCGGTCCAGGTCATTTACAACAGAAGTCAGTACGCCAGTCAGTGCTGCCGGTGAACACCCTGGAGGAAGTCCACGAGGAGAAGTGTTACCCACCTAAGTTGGATGAAGTAAAGGAGCAACTATTACTTAAGAAACTCCAGGAGAGTGCATCCATGGCCAACAGAAGCAGGTACCAGTCGCGCAAAGTAGAAAACATGAAAGCAACAATCATCCAGAGACTAAAGAGAGGCTGTAGACTATACTTAATGTCAGAGACCTCAAAAGTCCCTACTTACCGGACCACATATCCGGCGCCTGTGTACTCGCCTCCGGTCAACGTCCGACTGTCCAACCCCGAGTCCGCAGTGGCAGCATGCAATGAGTTCCTAGCTAGAAACTATCCAACTGTCTCATCATACCAAATTACCGACGAGTATGATGCATATTTAGACATGGTGGACGGGTCGGAGAGTTGCCTGGATCGAGCGACATTCAATCCGTCAAAACTTAGGAGCTACCCGAAACAGCACGCTTACCATGCGCCCTCCATCAGAAGCGCTGTACCGTCCCCATTCCAGAACACACTACAGAATGTACTGGCAGCAGCCACGAAAAGAAACTGCAACGTCACACAGATGAGGGAATTACCCACTTTGGACTCAGCAGTATTCAACGTGGAGTGTTTTAAAAAATTCGCATGCAACCAAGAATACTGGGAAGAATTTGCTGCCAGCCCTATTAGGATAACAACTGAGAATTTAACAACCTATGTTACTAAACTAAAAGGGCCAAAAGCAGCAGCGCTATTTGCAAAAACCCACAATCTGCTGCCACTGCAGGAAGTACCAATGGATAGGTTCACAGTAGATATGAAAAGGGACGTGAAGGTGACTCCTGGTACAAAGCACACAGAGGAAAGACCTAAGGTGCAGGTTATACAGGCGGCTGAACCCTTGGCGACAGCATACCTATGTGGGATTCACAGAGAGCTGGTTAGGAGGCTGAACGCCGTCCTCCTACCCAATGTACATACACTATTTGATATGTCTGCCGAGGATTTCGATGCCATCATAGCCGCACACTTTAAGCCAGGAGACACTGTTTTAGAAACGGACATAGCCTCCTTTGACAAGAGCCAAGATGATTCACTTGCGCTTACTGCCTTGATGTTGTTAGAAGATTTAGGGGTGGATCACTCCCTGTTGGACTTGATAGAGGCCGCTTTTGGAGAGATTTCCAGCTGTCATCTACCGACAGGTACGCGCTTCAAGTTCGGCGCCATGATGAAATCTGGTATGTTCCTAACTCTGTTCGTCAACACATTGCTAAACATNNNNNNNNNNNNNNNNNNNNNNNNNNNNNGTCTGACAAAATCCGCGTGCGCGGCCTTCATCGGCGACGACAACATAATACATGGAGTCGTCTCCGATGAATTGATGGCAGACAGATGCGCCACTTGGATGAACATGGAAGTGAAGATCATAGATGCAGTTGTATCCTTGAAAGCCCCTTACTTTTGTGGAGGGTTTATACTGCACGATACTGTGACGGGAACAGCCTGCAGAGTGGCAGACCCGCTAAAAAGGCTATTCAAACTGGGCAAACCGCTAGCGGCAGGTGACGAACAAGATGAAGATAGAAGACGAGCGCTGGCTGACGAAGTGATCAGATGGCAACGAACAGGGCTAATTGATGAGTTGGAGAAAGCGGTATACTCTAGGTATGAAGTGCAGGGTATATCAGTTGTGGTAATGTCCATGGCCACCTTTGCAAGCTCCAGATCTAACTTCGAGAAGCTCAGAGGACCCGTCATAACTTTGTACGGCGGTCCTAAATAGNNNNNNNNNNNNNNNNNNNNNNNNNNNNNNNNNNNNNNNNNNNNNNNNNNNNNNNNNNNNNNGCGCCCCACTATCCAAGTAATCAGGCCCAGACCGCGCCCTCAGAGGCAAGCCGGGCAACTTGCCCAGCTGATCTCAGCAGTTAATAAACTGACAATGCGCGCGGTACCCCAACAGAAGCCACGCAGGAATCGGAAGAATAAGAAGCAAAAGCAAAAGCGACAGGCGCCACAAAACAACACAAATCAAAAGAAGCAGCCGCCTAAAAAGAAACCAGCTCAAAAGAAAAAGAAGCCGGGCCGCAGAGAGAGGATGTGCATGAAAATCGAAAATGATTGTATTTTTGAAGTCAAGTATGAAGGTAAGGTAACAGGTTACGCGTGCTTGGTGGGGGACAAAGTAATGAAACCAGCACACGTAAAGGGGACCATCGATAACGCGGACCTGGCCAAACTGGCCTTTAAGCGGTCATCTAAGTATGACCTTGAATGCGCGCAGATACCCGTGCACATGAAGTCCGACGCTTCGAAGTTCACCCATGAGAAACCAGAGGGGTACTACAACTGGCACCACGGAGCAGTACAGTACTCAGGAGGCCGGTTCACCATCCCCACAGGTGCTGGCAAACCAGGGGACAGCGGCAGACCGATCTTCGACAACAAGGGACGCGTGGTGGCCATAGTCTTAGGAGGAGCTAATGAAGGAGCCCGTACAGCCCTCTCGGTGGTGACCTGGAATAAAGACATTGTCACTAAAATCACCCCCGAGGGGGCCGAAGAGTGGAGTCTTGCCATCCCAGTCATGTGCCTGCTGGCAAATACCACGTTCCCCTGCTCCCAGCCCCCTTGCACTCCCTGCTGCTATGAAAGGGAACCAGAGGAAACCCTACGCATGCTTGAGGACAACGTCATGAGACCTGGGTACTATCAGCTGCTACAAGCATCCTTAACATGTTCTCCCCACCGTCAGCGACGCAGTACCAAGGACAACTTCAATGTCTATAAAGCCACAAGACCGTACTTAGCTCACTGTCCCGACTGTGGAGAAGGGCACTCGTGCCATAGTCCCGTAGCATTAGAACGCATCAGAAATGAAGCGACAGACGGGACGCTGAAAATCCAGGTCTCCTTGCAAATCGGAATAAAGACGGATGATAGCCACGATTGGACCAAGCTGCGTTACATGGACAACCACACGCCAGCGGACGCAGAGAGGGCGGGGCTATTTGTAAGAACATCAGCACCGTGCACGATTACTGGAACAATGGGACACTTCATCCTGACCCGATGTCCGAAAGGGGAAACTCTGACGGTGGGATTCACTGACAGTAGGAAGATCAGTCACTCATGTACGCACCCATTTCACCACGACCCTCCTGTGATAGGCCGGGAGAAATTCCATTCCCGACCGCAGCACGGTAAAGAGCTGCCTTGCAGCACGTACGTGCAGAGCACCGCCGCAACTACCGAGGAGATAGAGGTACACATGCCCCCAGACACCCCTGATCGCACACTGATGTCACAACAGTCCGGCAACGTAAAGATCACAGTTAATGGCCAGACGGTGCGGTACAAGTGTAATTGCGGTGGCTCAAATGAAGGACTAATAACTACAGACAAAGTGATTAATAACTGCAAGGTTGATCAATGTCATGCCGCGGTCACCAATCACAAAAAGTGGCAGTACAACTCCCCTCTGGTCCCGCGTAATGCTGAACTTGGGGACCGAAAAGGAAAAATCCACATCCCGTTTCCGCTGGCAAATGTAACATGCAGGGTGCCTAAAGCAAGGAACCCCACCGTGACGTACGGGAAAAACCAAGTCATCATGCTACTGTATCCCGACCACCCAACACTCCTGTCCTACCGGAACATGGGAGAAGAACCAAACTACCAAGAAGAGTGGGTGACGCATAAGAAGGAAGTCGTGCTAACCGTGCCGACTGAAGGGCTCGAGGTCACGTGGGGTAACAACGAGCCGTATAAGTATTGGCCGCAGTTATCTACAAACGGTACAGCCCATGGCCACCCGCATGAGATAATTCTGTATTATTATGAGCTGTACCCTACTATGACAGTAGTAGTTGTGTCAGTGGCCTCGTTCGTACTCCTGTCGATGGTGGGTGTGGCAGTGGGGATGTGCATGTGTGCACGACGCAGATGCATCACACCGTACGAACTGACACCAGGAGCTACCGTCCCTTTCCTGCTTAGCCTAATATGCTGCATCAGAACAGCTAAAGCGGCCACATACCAAGAGGCTGCGGTGTACCTGTGGAATGAACAGCAACCTTTGTTTTGGCTACAAGCCCTTATTCCGCTGGCAGCCCTGATTGTCCTATGCAACTGTCTGAGACTCTTACCATGCTGCTGTAAAACGTTGGCTTTTTTAGCCGTAATGAGCGTCGGTGCCCACACTGTGAGCGCGTACGAACACGTAACAGTGATCCCGAACACGGTGGGAGTACCGTATAAGACTCTAGTCAATAGACCGGGCTACAGTCCCATGGTATTGGAGATGGAACTACTGTCAGTCACTTTGGAGCCAACGCTATCGCTTGATTACATCACGTGCGAGTACAAAACCGTTATCCCGTCTCCGTACGTGAAATGCTGCGGTACAGCAGAGTGCAAGGACAAAAACCTACCTGACTACAGCTGTAAGGTCTTCACCGGCGTCTACCCATTTATGTGGGGCGGAGCCTACTGCTTCTGCGACGCTGAAAACACGCAATTGAGCGAAGCACACGTGGAGAAGTCCGAATCATGCAAAACAGAATTTGCATCAGCATACAGGGCTCATACCGCATCCGCATCAGCTAAGCTCCGCGTCCTTTACCAAGGAAATAACATCACTGTAACTGCCTATGCTAACGGCGACCATGCCGTCACAGTTAAGGACGCCAAATTCATTGTGGGGCCAATGTCTTCAGCCTGGACACCTTTCGACAACAAAATTGTGGTGTACAAAGGTGACGTCTATAACATGGACTACCCGCCCTTTGGCGCAGGAAGACCAGGACAATTTGGCGATATCCAAAGTCGCACACCTGAGAGTACAGACGTCTATGCTAATACACAACTGGTACTGCAGAGACCGGCTGCGGGTACGGTACATGTGCCATACTCTCAGGCACCATCTGGCTTTAAGTATTGGCTAAAAGAACGAGGGGCGTCGCTGCAGCACACAGCACCATTTGGCTGCCAAATAGCAACAAACCCGGTAAGAGCGATGAATTGCGCCGTAGGGAACATGCCCATCTCCATCGACATACCGGATGCGGCCTTCATTAGGGTCGTCGACGCGCCCTCTTTAACGGACATGTCGTGCGAGGTACCAACCTGCACCCATTCCTCNGATTTCGGGGGCGTCGCCATTATTAAATATGCAGCCAGCAAGAAAGGCAAGTGTGCGGTGCATTCGATGACCAACGCCGTCACAATTCGGGAAGCTGAGATAGAAGTTGAAGGGAATTCTCAGCTGCAAATCTCTTTCTCGACGGCCTTGGCCAGCGCCGAATTCCGCGTACAAGTCTGTTCTACACAAGTACACTGTGTAGCCGAGTGCCACCCTCCGAAGGACNNNNNNNNNNNNNNNNNNNNNNNNNNNNNNNNNNNNNNNNNNNNNNNNNNNNNNNNNNNNNNNNNNNNNNNNNNNNNNNNNNNNNNNNNNNNNNNNNNNNNNNNNNNNNNTGTTGCAGCACTGATTCTAATCGTGGTGCTATGCGTGTCGTTCAGCAGGCACTAA
		</sequence>
		<sequence>
			<taxon idref="079|Brazil|RJ|Duque-de-Caxias|2018-03-22"/>
			ATGGATCCTGTGTACGTGGACATAGACGCTGACAGCGCCTTTTTGAAGGCCCTGCAACGTGCGTACCCCATGTTTGAGGTGGAACCCAGGCAGGTCACACCGAATGACCATGCTAATGCTAGAGCGTTCTCGCATCTAGCTATAAAACTANNNNNNNNNNNNNNNNNNNNNNNNNNNNNNNNNNNNNNNNNNNNNNNNNNNNNNNNNNNNNNNNNNNNGTCGGACAGGAAGTACCACTGCGTCTGCCCGATGCGCAGCGCAGAAGATCCCGAGAGACTCGCCAATTATGCGAGAAAGCTAGCATCTGCTGCAGGAAAAGTCCTGGACAGAAACATCTCTGGAAAGATCGGGGACTTACAAGCAGTAATGGCCGTGCCAGACACGGAGACGCCAACATTCTGCTTGCACACAGATGTCTCATGTAGACAGAGAGCAGACGTCGCGATATACCAAGACGTCTATGCTGTACACGCACCCACGTCGCTATACCACCAGGCGATTAAAGGGGTCCGAGTGGCGTACTGGGTAGGGTTCGACACAACCCCGTTCATGTACAATGCCATGGCGGGTGCCTACCCCTCATATTCGACAAACTGGGCAGACGAGCAGGTACTGAAGGCTAAGAACATAGGATTATGTTCAACAGACCTGACGGAAGGTAGACGAGGTAAATTGTCTATTATGAGAGGGAAGAAGCTAAAACCGTGTGACCGTGTGCTGTTCTCAGTAGGGTCAACGCTCTACCCGGAAAGCCGCAAGCTACTTAAGAGCTGGCACTTACCATCGGTGTTCCATCTAAAGGGCAAACTCAGCTTCACATGCCGCTGTGATACAGTGGTTTCGTGCGAGGGCTACGTCGTTAAGAGAATAACGATGAGCCCAGGCCTTTATGGAAAAACCACAGGGTATGCGGTAACCCACCACGCAGACGGATTCTTGATGTGCAAGACTACCGACACGGTTGACGGCGAAAGAGTGTCATTCTNNNNNNGCACATACGTGCCGGCGACCATTTGTGATCAAATGACCGGCATCCTTGCTACAGAAGTCACGCCGGAGGATGCACAGAAGCTGTTGGTGGGGCTGAACCAGAGAATAGTGGTTAACGGCAGAACGCAACGGAATACGAACACCATGAAAAACTATCTGCTTCCCGTGGTCGCCCAAGCCTTCAGTAAGTGGGCAAAGGAGTGCCGGAAAGACATGGAAGATGAAAAACTCCTGGGGGTCAGAGAAAGAACACTGACCTGCTGCTGTCTATGGGCATTCAAGAAGCANNNNNNNNNNNNNNNNNNNNNNNNNNNNNNNACCCAGTCAATTCAGAAGGTTCAGGCCGAGTTTGACAGCTTTGTGGTACCGAGCCTGTGGTCGTCCGGGTTGTCAATCCCCTTGAGGACTAGAATCAAATGGTTGTTAAGCAAGGTGCCAAAAACCGACCTGATCCCATATAGCGGGGACGCCCAAGAAGCCCGGGACGCAGAAAAAGAAGCAGAGGAAGAACGAGAAGCAGAACTGACTCGTGAAGCCCTACCACCTCTACAGGCAGCACAGGAAGATGTTCAGGTCGAAATCGACGTGGAACAGCTTGAGGGCAGAGCGGGTGCAGGAATAATAGAGACTCCTAGAGGAGCTATCAAAGTTACTGCCCAACCAACAGACCACGTCGTGGGAGAGTACCTGGTACTTTCCCCGCAGACCGTACTACGGAGCCAGAAGCTCAGCCTAATTCACGCTTTGGCGGAGCAAGTGAAGACGTGCACGCACAGCGGACGAGTAGGGAGGTACGCGGTCGAAGCGTACGACGGCCGAGTCCTAGTGCCCTCAGGCTATGCAATTTCGCCTGAAGACTTCCAGAGTCTAAGCGAAAGCGCAACGATGGTGTATAACGAAAGAGAGTTCGTAAACAGAAAGCTACACCACATTGCGATGCACGGACCAGCCCTGAACACCGACGAAGAGTCGTATGAGCTGGTGAGGGCAGAGAGGACAGAACACGAGTACGTCTACGATGTGGACCAGAGAAGATGCTGTAAGAAGGAAGAAGCTGCAGGACTGGTACTGGTGGGCGACTTGACTAATCCGCCCTACCACGAATTCGCATATGAAGGGCTAAAAATCCGCCCTGCCTGCCCATACAAAATTGCAGTCATAGGAGTCTTCGGAGTACCAGGATCCGGCAAGTCAGCTATTATCAAGAACCTAGTTACCAGGCAAGACCTGGTGACTAGCGGAAAGAAAGAAAACTGCCAAGAAATCACCACCGACGTGATGAGACAGAGAGGTCTAGAGATATCTGCACGTACGGTTGACTCGCTGCTCTTGAATGGATGCAACAGGCCAGTCGACGTGTTGTACGTAGACGAGGCGTTTGCGTGCCACTCTGGAACGTTACTTGCTTTGATCGCCTTGGTTAGACCAAGGCAGAAAGTTGTACTCTGTGGTGACCCGAAGCAGTGCGGCTTCTTCAATATGATGCAGATGAAAGTCAACTATAATCACAACATCTGCACCCAAGTGTACCACAAAAGTATCTCCAGGCGGTGTACACTGCCTGTGACCGCCATTGTGTCATCGTTGCATTACGAAGGCAAAATGCGCACTACGAATGAGTACAACAAGCCGATTGTAGTGGACACTACAGGCTCAACAAAACCTGACCCTGGAGATCTCGTGTTAACGTGCTTCAGAGGGTGGGTTAAACAACTGCAAATTGACTATCGTGGATACGAGGTCATGACAGCAGCCGCATCCCAAGGGTTAACCAGAAAAGGAGTTTATGCAGTTAGGCAAAAAGTTAATGAAAACCCGCTCTATGCATCAACGTCAGAGCACGTCAACGTACTCCTAACACGTACGGAAGGTAAACTGGTATGGAAGACACTTTCCGGTGACCCGTGGATAAAGACGCTGCAGAACCCACCGAAAGGAAACTTCAAAGCAACTATCAAGGAGTGGGAGGTGGAGCATGCATCAATAATGGCGGGCATCTGCAGTCACCAAATGACCTTTGATACATTCCAAAACAAAGCCAATGTTTGTTGGGCTAAGAGCTTGGTCCCTATCCTCGAAACAGCGGGGATAAAACTAAATGATAGGCAGTGGTCCCAGATAATTCAAGCCTTCAAAGAAGATAAAGCATACTCACCTGAAGTAGCCCTGAATGAAATATGCACACGCATGTATGGGGTGGATTTAGACAGTGGGCTATTTTCTAAACCATTGGTGTCTGTGTATTACGCGGATAACCACTGGGATAATAGGCCTGGAGGGAAGATGTTCGGATTCAACCCCGAGGCAGCATCCATTCTAGAAAGAAAGTATCCATTCACAAAAGGGAAATGGAACATCAACAAGCAGATCTGCGTGACCACCAGGAGGATAGAAGACTTTAACCCTACCACCAATATTATACCGGCCAATAGGAGACTACCACACTCATTAGTGGCCGAACACCGCCCAGTAAAAAGGGAAAGAATGGAATGGCTGGTTAATAAGATAAACGGCCACCACGTGCTCCTGGTCAGTGGCTATAATCTTGTACTGCCTACTAAGAGAGTCACTTGGGTAGCGCCACTAGGTGTCCGCGGAGCGGACTACACATACAACCTAGAGTTGGGTCTGCCAGCAACGCTTGGCAGGTATGACCTAGTGGTCATAAACATCCACACACCTTTTCGCATACACCATTACCAACAGTGCGTAGACCACGCAATGAAACTGCAAATGCTCGGGGGTGACTCATTGAGACTGCTCAAACCGGGTGGCTCTCTATTGATCAGAGCATATGGTTACGCAGATAGAACCAGTGAACGAGTCATCTGCGTGTTGGGACGCAAGTTCAGATCGTCTAGAGCGTTGAAACCACCATGTGTCACCAGCAACACTGAGATGTTTTTCCTATTCAGCAACTTTGACAATGGCAGAAGGAATTTCACAACTCATGTCATGAATAATCAACTGAATGCAGCCTTTGTAGGACAGGCCACCCGAGCAGGATGTGCACCGTCGTACCGGGTAAAACGCATGGACATCGCGAAGAACGATGAAGAGTGCGTAGTTAACGCCGCTAACCCTCGCGGGTTACCGGGTGACGGTGTTTGCAAGGCAGTATACAAAAAATGGCCGGAGTCCTTTAAGAATAGTGCAACACCAGTGGGAACCGCAAAAACAGTCATGTGCGGTACGTATCCAGTAATCCACGCCGTTGGACCGAACTTCTCTAATTATTTGGAATCTGAAGGGGACCGGGAATTGGCAGCTGCCTATCGAGAAGTCGCAAAGGAAGTAACTAGACTGGGAGTAAATAGTGTAGCTATACCTCTCCTCTCCACAGGTGTATACTCAGGAGGGAAAGATAGGCTGACCCAGTCACTGAACCACCTCTTCACAGCCATGGACTCGACGGATGCAGACGTGGTCATCTACTGTCGCGACAAAGAATGGGAGAAGAAAATATCCGAGGCCATACAGATGCGGACTCAAGTGGAGTTGCTGGATGAGCACATCTCCATAGACTGCGATATTGTTCGCGTGCACCCTGACAGCAGCTTGGCAGGCAGAAAAGGATACAGCACCACGGAAGGCGCACTGTACTCATATCTAGAAGGGACTCGTTTTCACCAGACGGCAGTGGACATGGCAGAGATATATACTATGTGGCCAAAGCAAACAGAGGCCAACGAGCAAGTCTGCCTATATGCCCTGGGGGAAAGTATTGAATCGATCAGGCAGAAATGCCCGGTGGATGATGCAGATGCATCGTCTCCTCCAAAAACTGTCCCGTGCCTTTGCCGTTACGCCATGACTCCGGAACGCGTCACCCGACTTCGCATGAACCACGTCACAAGTATAATTGTGTGTTCCTCGTTTCCCCTTCCAAAGTACAAAATAGAAGGAGTGCAAAAAGTCAAATGCTCTAAGGTAATGCTATTTGACCACAACGTGCCATCACGCGTAAGTCCAAGGGAATATAGATCTTCCCCGGAGGCTGCACAGGAAGCGAGTACAACCACGTCACTGACGCATAGCCAATTCGACCTAAGCGTTGACGGCGAGATACTACCCGTCCCGTCAGATCTGGATGCTGACGCCCCAGCCCTAGAACCAGCTCTAGACGACAGGGCGACACACACGTTGCCATCCACAACCGGAAACCTTGCGGCCGTGTCTGACTGGGTAATGAGCACCGTACCTGTCGCGCCGCCCAGAAGAAGGCGAGGGAGAAACCTGACTGTGACATGCGACGAGAGAGAAGGGAACATAACACCCATGGCTAGCGTCCGATTCTTTAGGGCAGAGCTGCGTCCGGTCGTACAAGAAACAGCGGAGACGCGTGACACAGCAATGTCTCTTCAGGCACCGCCGAGTACCGCCACGGAACTGAATCATCCGCCGATCTCCTTCGGAGCACCAAGCGAGACGTTCCCCATCACATTTGGGGACTTCAACGAAGGAGAAATCGAAAGCTTGTCTTCTGAGCTGCTAACTTTCGGAGACTTCCTACCCGGAGAAGTGGATGACTTGACAGATAGCGACTGGTCCACGTGCTCAGACACGGACGACGAGTTATGACTAGACAGGGCAGGTGGGTATATATTCTCGTCGGACACCGGTCCAGGTCATTTACAACAGAAGTCAGTACGCCAGTCAGTGCTGCCGGTGAACACCCTGGAGGAAGTCCACGAGGAGAAGTGTTACCCACCTAAGTTGGATGAAGTAAAGGAGCAACTATTACTTAAGAAACTCCAGGAGAGTGCATCCATGGCCAACAGAAGCAGGTACCAGTCGCGCAAAGTAGAAAACATGAAAGCAACAATCATCCAGAGACTAAAGAGAGGCTGTAGACTATACTTAATGTCAGAGACCTCAAAAGTCCCTACTTACCGGACCACATATCCGGCGCCTGTGTACTCGCCTCCGATCAACGTCCGACTGTCCAACCCCGAGTCCGCAGTGGCAGCATGCAATGAGTTCCTAGCTAGAAACTATCCAACTGTCTCATCATACCAAATTACCGACGANNNNGATGCATATTTAGACATGGTGGACGGGTCGGAGAGTTGCCTGGATCGAGCGACATTCAATCCGTCAAAACTTAGGAGCTACCCGAAACAGCACGCTTACCATGCGCCCTCCATCAGAAGCGCTGTACCGTCCCCATTCCAGAACACACTACAGAATGTACTGGCAGCAGCCACGAAAAGAAACTGCAACGTCACACAGATGAGGGAATTACCCACTTTGGACTCAGCAGTATTCAACGTGGAGTGTTTTAAAAAATTCGCATGCAACCAAGAATACTGGGAAGAATTTGCTGCCAGCCCTATTAGGATAACAACTGAGAATTTAACAACCTATGTTACTAAACTAAAAGGGCCAAAAGCAGCAGCGCTATTTGCAAAAACCCACAATCTGCTGCCACTGCAGGAAGTACCAATGGATAGGTTCACAGTAGATATGAAAAGGGACGTGAAGGTGACTCCTGGTACAAAGCACACAGAGGAAAGACCTAAGGTGCAGGTTATACAGGCGGCTGAACCCTTGGCGACAGCATACCTATGTGGGATTCACAGAGAGCTGGTTAGGAGGCTGAATGCCGTCCTCCTACCCAATGTACATACACTATTTGATATGTCTGCCGAGGATTTCGATGCCATCATAGCCGCACACTTTAAGCCAGGAGACACTGTTTTAGAAACGGACATAGCCTCCTTTGACAAGAGCCAAGATGATTCACTTGCGCTTACTGCCTTGATGTTGTTAGAAGATTTAGGGGTGGATCACTCCCTGTTGGACTTGATAGAGGCCGCTTTTGGAGAGATTTCCAGCTGTCATCTACCGACAGGTACGCGCTTCAAGTTCGGCGCCATGATGAAATCTGGTATGTTCCTAACTCTGTTCGTCAACACATTGCTAAACATNNNNNNNNNNNNNNNNNNNNNNNNNNNNNGTCTGACAAAATCCGCGTGCGCGGCCTTCATCGGCGACGACAACATAATACATGGAGTCGTCTCCGATGAATTGATGGCAGCCAGATGCGCCACTTGGATGAACATGGAAGTGAAGATCATAGATGCAGTTGTATCCTTGAAAGCCCCTTACTTTTGTGGAGGGTTTATACTGCACGATACTGTGACGGGAACAGCCTGCAGAGTGGCAGACCCGCTAAAAAGGCTATTCAAACTGGGCAAACCGCTAGCGGCAGGTGACGAACAAGATGAAGATAGAAGACGAGCGCTGGCTGACGAAGTGATCAGATGGCAACGAACAGGGCTAATTGATGAGTTGGAGAAAGCGGTATACTCTAGGTATGAAGTGCAGGGTATATCAGTTGTGGTAATGTCCATGGCCACCTTTGCAAGCTCCAGATCTAACTTCGAGAAGCTCAGAGGACCCGTCATAACTTTGTACGGCGGTCCTAAATAGNNNNNNNNNNNNNNNNNNNNNNNNNNNNNNNNNNNNNNNNNNNNNNNNNNNNNNNNNNNNNNGCGCCCCACTATCCAAGTAATCAGGCCCAGACCGCGCCCTCAGAGGCAAGCCGGGCAACTTGCCCAGCTGATCTCAGCAGTTAATAAACTGACAATGCGCGCGGTACCCCAACAGAAGCCACGCAGGAATCGGAAGAATAAGAAGCAAAAGCAAAAGCGACAGGCGCCACAAAACAACACAAACCAAAAGAAGCAGCCGCCTAAAAAGAAACCAGCTCAAAAGAAAAAGAAGCCGGGCCGCAGAGAGAGGATGTGCATGAAAATCGAAAATGATTGTATTTTTGAAGTCAAGTATGAAGGTAAGGTAACAGGTTACGCGTGCTTGGTGGGGGACAAAGTAATGAAACCAGCACACGTAAAGGGGACCATCGATAACGCGGACCTGGCCAAACTGGCCTTTAAGCGGTCATCTAAGTATGACCTTGAATGCGCGCAGATACCCGTGCACATGAAGTCCGACGCTTCGAAGTTCACCCATGAGAAACCAGAGGGGTACTACAACTGGCACCACGGAGCAGTACAGTACTCAGGAGGCCGGTTCACCATCCCCACAGGTGCTGGCAAACCAGGGGACAGCGGCAGACCGATCTTCGACAACAAGGGACGCGTGGTGGCCATAGTCTTAGGAGGAGCTAATGAAGGAGCCCGTACAGCCCTCTCGGTGGTGACCTGGAATAAAGACATTGTCACTAAAATCACCCCCGAGGGGGCCGAAGAGTGGAGTCTTGCCATCCCAGTCATGTGCCTGCTGGCAAATACCACGTTCCCCTGCTCCCAGCCCCCTTGCACTCCCTGCTGCTATGAAAGGGAACCAGAGGAAACCCTACGCATGCTTGAGGACAACGTCATGAGACCTGGGTACTATCAGCTGCTACAAGCATCCTTAACATGTTCTCCCCACCGTCAGCGACGCAGTACCAAGGACAACTTCAATGTCTATAAAGCCACAAGACCGTACTTAGCTCATTGTCCCGACTGTGGAGAAGGGCACTCGTGCCATAGTCCCGTAGCATTAGAACGCATCAGAAATGAAGCGACAGACGGGACGCTGAAAATCCAGGTCTCCTTGCAAATCGGAATAAAGACGGATGATAGCCACGATTGGACCAAGCTGCGTTACATGGACAACCACACGCCAGCGGACGCAGAGAGGGCGGGGCTATTTGTAAGAACATCAGCACCGTGCACGATTACTGGAACAATGGGACACTTCATCCTGACCCGATGTCCGAAAGGGGAAACTCTGACGGTGGGATTCACTGACAGTAGGAAGATCAGTCACTCATGTACGCACCCATTTCACCATGACCCTCCTGTGATAGGCCGGGAGAAATTCCATTCCCGACCGCAGCACGGTAAAGAGCTGCCTTGCAGCACGTACGTGCAGAGCACCGCCGCAACTACCGAGGAGATAGAGGTACACATGCCCCCAGACACCCCTGATCACACATTGATGTCACAACAGTCCGGCAACGTAAAGATCACAGTTAATGGCCAGACGGTGCGGTACAAGTGTAATTGCGGTGGCTCAAATGAAGGACTAATAACTACAGACAAAGTGATTAATAACTGCAAAGTTGATCAATGTCATGCCGCGGTCACCAATCACAAAAAGTGGCAGTACAACTCCCCTCTGGTCCCGCGTAATGCTGAACTTGGGGACCGAAAAGGAAAAATCCACATCCCGTTTCCGCTGGCAAATGTAACATGCAGGGTGCCTAAAGCAAGGAACCCCACCGTGACGTACGGGAAAAACCAAGTCATCATGCTACTGTATCCCGACCACCCAACACTCCTGTCCTACCGGAACATGGGAGAAGAACCAAACTACCAAGAAGAGTGGGTGACGCATAAGAAGGAAGTCGTGCTAACCGTGCCGACTGAAGGGCTCGAGGTCACGTGGGGTAACAACGAGCCGTATAAGTATTGGCCGCAGTTATCTACAAACGGTACAGCCCATGGCCACCCGCATGAGATAATTCTGTATTATTATGAGCTGTACCCTACTATGACTGTAGTAGTTGTGTCAGTGGCCTCGTTCGTACTCCTGTCGATGGTGGGTGTGGCAGTGGGGATGTGCATGTGTGCACGACGCAGATGCATTACACCGTACGAACTGACACCAGGAGCTACCGTCCCTTTCCTGCTTAGCCTAATATGCTGCATCAGAACAGCTAAAGCGGCCACATACCAAGAGGCTGCGGTATACCTGTGGAATGAGCAGCAACCTTTGTTTTGGCTACAAGCCCTTATTCCGCTGGCAGCCCTGATTGTCCTATGCAACTGTCTGAGACTCTTACCATGCTGCTGTAAAACGTTGNNNNNNNNNNNNNNNNNNNNNNNNNNTGCCCACACTGTGAGCGCGTACGAACACGTAACAGTGATCCCGAACACGGTGGGAGTACCGTATAAGACTCTAGTCAATAGACCGGGCTACAGTCCCATGGTATTGGAGATGGAACTACTGTCAGTCACTTTGGAGCCAACGCTATCGCTTGATTACATCACGTGCGAGTACAAAACCGTTATCCCGTCTCCGTACGTGAAATGCTGCGGTACAGCAGAGTGCAAGGACAAAAACCTACCTGACTACAGCTGTAAGGTCTTCACCGGCGTCTACCCATTTATGTGGGGCGGAGCCTACTGCTTCTGCGACGCTGAAAACACGCAATTGAGCGAAGCACACGTGGAGAAGTCCGAATCATGCAAAACAGAATTTGCATCAGCATACAGGGCTCATACCGCATCCGCATCAGCTAAGCTCCGCGTCCTTTACCAAGGAAATAACATCACTGTAACTGCCTATGCTAACGGCGACCATGCCGTCACAGTTAAGGACGCCAAATTCATTGTGGGGCCAATGTCTTCAGCCTGGACACCTTTCGACAACAAAATTGTGGTGTACAAAGGTGACGTCTATAACATGGACTACCCGCCCTTTGGCGCAGGAAGACCAGGACAATTTGGCGATATCCAAAGTCGCACACCTGAGAGTAAAGACGTCTATGCTAATACACAACTGGTACTGCAGAGACCGGCTGCGGGTACGGTACATGTGCCATACTCTCAGGCACCATCTGGCTTTAAGTATTGGCTAAAAGAACGAGGGGCGTCGCTGCAGCACACAGCACCATTTGGCTGCCAAATAGCAACAAACCCGGTAAGAGCGGTGAATTGCGCCGTAGGGAACATGCCCATCTCCATCGACATACCGGATGCGGCCTTCATTAGGGTCGTCGACGCGCCCTCTTTAACGGACATGTCGTGCGAGGTACCAGCCTGCACCCATNNNNNNNNTTTCGGGGGCGTCGCCATTATTAAATATGCAGCCAGCAAGAAAGGCAAGTGTGCGGTGCATTCGATGACCAACGCCGTCACAATTCGGGAAGCTGAGATAGAAGTTGAAGGGAATTCTCAGCTGCAAATCTCTTTCTCGACGGCCTTGGCCAGCGCCGAATTCCGCGTACAAGTCTGTTCTACACAAGTACACTGTGTAGCCGAGTGCCACCCTCCGAAGGACCACATAGTCAATTACCCGGCGTCACATACCACCCTCGGGGTCCAGGACATTTCCGCTACGGCGCTGTCATGGGTGCAGAAGATCACGGGAGGCGTGGGACTGGTTGTCGCTGTTGCAGCACTGATTCTAATCGTNNNNNNNNNNNNNNNNNNNNNNNNNNNNNNN
		</sequence>
		<sequence>
			<taxon idref="083|Brazil|RJ|Duque-de-Caxias|2018-03-27"/>
			ATGGATCCTGTGTACGTGGACATAGACGCTGACAGCGCCTTTTTGAAGGCCCTGCAACGTGCGTACCCCATGTTTGAGGTGGAACCCAGGCAGGTCACACCGAATGACCATGCTAATGCTAGAGCGTTCTCGCATCTAGCTATAAAACTAATAGAGCAGGAAATTGATCCCGACTCNNNNNNNNNNNNNNNNNNNNNNNNNNNNNNNNNNNNNNNNNNNNNNNNNNNNNNNNNNNNNNNNNNNNNNNCGATGCGCAGCGCAGAAGATCCCGAGAGACTCGCCAATTATGCGAGAAAGCTAGCATCTGCTGCAGGAAAAGTCCTGGACAGAAACATCTCTGGAAAGATCGGGGACTTACAAGCAGTAATGGCCGTGCCAGACACGGAGACGCCAACATTCTGCTTGCACACAGATGTCTCATGTAGACAGAGAGCAGACGTCGCGATATACCAAGACGTCTATGCTGTACACGCACCCACGTCGCTATACCACCAGGCGATTAAAGGGGTCCGAGTGGCGTACTGGGTAGGGTTCGACACAACCCCGTTCATGTACAATGCCATGGCGGGTGCCTACCCCTCATATTCGACAAACTGGGCAGACGAGCAGGTACTGAAGGCTAAGAACATAGGATTATGTTCAACAGACCTGACGGAAGGTAGACGAGGTAAATTGTCTATTATGAGAGGGAAGAAGCTAAAACCGTGTGACCGTGTGCTGTTCTCAGTAGGGTCAACGCTCTACCCGGAAAGCCGCAAGCTACTTAAGAGCTGGCACTTACCATCGGTGTTCCATCTAAAGGGCAAACTCAGCTTCACATGCCGCTGTGATACAGTGGTTTCGTGCGAGGGCTACGTCGTTAAGAGAATAACGATGAGCCCAGGCCTTTATGGAAAAACCACAGGGTATGCGGTAACCCACCACGCAGACGGATTCTTGATGTGCAAGACTACCGACACGGTTGACGGCGAAAGAGTGTCATTCTNNNNGTGCACATACGTGCCGGCGACCATTTGTGATCAAATGACCGGCATCCTTGCTACAGAAGTCACGCCGGAGGATGCACAGAAGCTGTTGGTGGGGCTGAACCAGAGAATAGTGGTTAACGGCAGAACGCAACGGAATACGAACACCATGAAAAACTATCTGCTTCCCGTGGTCGCCCAAGCCTTCAGTAAGTGGGCAAAGGAGTGCCGGAAAGACATGGAAGATGAAAAACTCCTGGGGGTCAGAGAAAGAACACTGACCTGCTGCTGTCTATGGGCATTCAAGAAGCANNNNNNNNNNNNNNNNNNNNNNNNNNNNNNTACCCAGTCAATTCAGAAGGTTCAGGCCGAGTTTGACAGCTTTGTGGTACCGAGCCTGTGGTCGTCCGGGTTGTCAATCCCCTTGAGGACTAGAATCAAATGGTTGTTAAGCAAGGTGCCAAAAACCGACCTGATCCCATATAGCGGGGACGCTCAAGAAGCCCGGGACGCAGAAAAAGAAGCAGAGGAAGAACGAGAAGCAGAACTGACTCGTGAAGCCCTACCACCTCTACAGGCAGCACAGGAAGATGTTCAGGTCGAAATCGACGTGGAACAGCTTGAGGACAGAGCGGGTGCAGGAATAATAGAGACTCCTAGAGGAGCTATCAAAGTTACTGCCCAACCAACAGACCACGTCGTGGGAGAGTACCTGGTACTTTCCCCGCAGACCGTACTACGGAGCCAGAAGCTCAGCCTAATTCACGCTTTGGCGGAGCAAGTGAAGACGTGCACGCACAGCGGACGAGCAGGGAGGTACGCGGTCGAAGCGTACGACGGCCGAGTCCTAGTGCCCTCAGGCTATGCAATCTCGCCTGAAGACTTCCAGAGTCTAAGCGAAAGCGCAACGATGGTGTATAACGAAAGAGAGTTCGTAAACAGAAAGCTACACCACATTGCGATGCACGGACCAGCCCTGAACACCGACGAAGAGTCGTATGAGCTGGTGAGGGCAGAGAGGACAGAACACGAGTACGTCTACGATGTGGACCAGAGAAGATGCTGTAAGAAGGAAGAAGCTGCAGGACTGGTACTGGTGGGCGACTTGACTAATCCGCCCTACCACGAATTCGCATATGAAGGGCTAAAAATCCGCCCTGCCTGCCCATACAAAATTGCAGTCATAGGAGTCTTCGGAGTACCAGGATCTGGCAAGTCAGCTATTATCAAGAACCTAGTTACCAGGCAAGACCTGGTGACTAGCGGAAAGAAAGAAAACTGCCAAGAAATCACCACCGACGTGATGAGACAGAGAGGTCTAGAGATATCTGCACGTACGGTTGACTCGCTGCTCTTGAATGGATGCAACAGGCCAGTCGACGTGTTGTACGTAGACGAGGCGTTTGCGTGCCACTCTGGAACGTTACTTGCTTTGATCGCCTTGGTTAGACCAAGGCAGAAAGTTGTACTCTGTGGTGACCCGAAGCAGTGCGGCTTCTTCAATATGATGCAGATGAAAGTCAACTATAATCACAACATCTGCACCCAAGTGTACCACAAAAGTATCTCCAGGCGGTGTACACTGCCTGTGACCGCCATTGTGTCATCGTTGCATTACGAAGGCAAAATGCGCACTACGAATGAGTACAACAAGCCGATTGTAGTGGACACTACAGGCTCAACAAAACCTGACGCTGGAGATCTCGTGTTAACGTGCTTCAGAGGGTGGGTTAAACAACTGCAAATTGACTATCGTGGATACGAGGTCATGACAGCAGCCGCATCCCAAGGGTTAACCAGAAAAGGAGTTTATGCAGTTAGGCAAAAAGTTAATGAAAACCCGCTCTATGCATCAACGTCAGAGCACGTCAACGTACTCCTAACACGTACGGAAGGTAAACTGGTATGGAAGACACTTTCCGGTGACCCGTGGATAAAGACGCTGCAGAACCCACCGAAAGGAAACTTCAAAGCAACTATCAAGGAGTGGGAGGTGGAGCATGCATCAATAATGGCGGGCATCTGCAGTCACCAAATGACCTTTGATACATTCCAAAACAAAGCCAATGTTTGTTGGGCTAAGAGCTTGGTCCCTATCCTCGAAACAGCGGGGATAAAACTAAATGATAGGCAGTGGTCCCAGATAATTCAAGCCTTCAAAGAAGATAAAGCATACTCACCTGAAGTAGCCCTGAATGAAATATGCACGCGCATGTATGGGGTGGATTTAGACAGTGGGCTATTTTCTAAACCATTGGTGTCTGTGTATTACTCGGATAACCACTGGGATAATAGGCCTGGAGGGAAGATGTTCGGATTCAACCCCGAGGCAGCATCCATTCTAGAAAGAAAGTATCCATTCACAAAAGGGAAGTGGAACATCAACAAGCAGATCTGTGTGACCACCAGGAGGATAGAAGACTTTAACCCTACCACCAATATTATACCGGCCAATAGGAGACTACCACACTCATTAGTGGCCGAACACCGCCCAGTAAAAGGGGAAAGAATGGAATGGCTGGTTAATAAGATAAACGGCCACCACGTGCTCCTGGTCAGTGGCTATAATCTTGCACTGCCTACTAAGAGAGTCACTTGGGTAGCGCCACTAGGTGTCCGCGGAGCGGACTACACATACAACCTAGAGTTGGGTCTGCCAGCAACGCTTGGCAGGTATGACCTAGTGGTCATAAACATCCACACACCTTTTCGCATACACCATTACCAACAGTGCGTAGACCACGCAATGAAACTGCAAATGCTCGGGGGTGACTCATTGAGACTGCTCAAACCGGGTGGCTCTCTATTGATCAGAGCATATGGTTACGCAGATAGAACCAGTGAACGAGTCATCTGCGTGTTGGGACGCAAGTTCAGATCGTCTAGAGCGTTGAAACCACCATGTGTCACCAGCAACACTGAGATGTTTTTCCTATTCAGCAACTTTGACAATGGCAGAAGGAATTTCACAACTCATGTCATGAATAATCAACTGAATGCAGCCTTTGTAGGACAGGCCACCCGAGCAGGATGTGCACCGTCGTACCGGGTAAAACGCATGGACATCGCGAAGAACGATGAAGAGTGCGTAGTTAACGCCGCTAACCCTCGCGGGTTACCGGGTGACGGTGTTTGCAAGGCAGTATACAAAAAATGGCCGGAGTCCTTTAAGAATAGTGCAACACCAGTGGGAACCGCAAAAACAGTCATGTGCGGTACGTATCCAGTAATCCACGCCGTTGGACCGAATTTCTCTAATTATTTGGAATCTGAAGGGGACCGGGAATTGGCAGCTGCCTATCGAGAAGTCGCAAAGGAAGTAACTAGACTGGGAGTAAATAGTGTAGCTATACCTCTCCTCTCCACAGGTGNNNNNNNNNNNNNNNNNNNTAGGCTGACCCAGTCACTGAACCACCTCTTCACAGCCATGGACTCGACGGATGCAGACGTGGTCATCTACTGTCGCGACAAAGAATGGGAGAAGAAAATATCCGAGGCCATACAGATGCGGACTCAAGTGGAGTTGCTGGATGAGCACATCTCCATAGACTGCGATATTGTTCGCGTGCACCCTGACAGCAGCTTGGCAGGCAGAAAAGGATACAGCACCACGGAAGGCGCACTGTACTCATATCTAGAAGGGACTCGTTTTCACCAGACGGCAGTGGACATGGCAGAGATATATACTATGTGGCCAAAGCAAACAGAGGCCAACGAGCAAGTCTGCCTATATGCCCTGGGGGAAAGTATTGAATCGATCAGGCAGAAATGCCCGGTGGATGATGCAGATGCATCGTCTCCTCCAAAAACTGTCCCGTGCCTTTGCCGTTACGCCATGACTCCGGAACGCGTCACCAGACTTCGCATGAACCACGTCACAAGTATAATTGTGTGTTCCTCGTTTCCCCTTCCAAAGTACAAAATAGAAGGAGTGCAAAAAGTCAAATGCTCTAAGGTAATGCTATTTGACCACAACGTGCCATCACGCGTAAGTCCAAGGGAATATAGATCTTCCCCGGAGGCTGCACAGGAAGCGAGTACAACCACGTCACTGACGCATAGCCAATTCGACCTAAGCGTTGACGGCGAGATACTACCCGTCCCGTCAGATCTGGATGCTGACGCCCCAGCCCTAGAACCAGCTCTAGACGACAGGGCGACACACANNNNNNNNNNNNNNNNNNNNNNNNTTGCGGCCGTGTCTGACTGGGTAATGAGCACCGTACCTGTCGCGCCGCCCAGAAGAAGGCGAGGGAGAAACCTGACTGTGACATGCGACGAGAGAGAAGGGAACATAACACCCATGGCTAGCGTCCGATTCTTTAGGGCAGAGCTGCGTCCGGTCGTACAAGAAACAGCGGAGACGCGTGACACAGCAATGTCTCTTCAGGCACCGCCGAGTACCGCCACGGAACTGAATCATCCGCCGATCTCCTTCGGAGCACCAAGCGAGACGTTCCCCATTACATTTGGGGACTTCAACGAAGGAGAAATCGAAAGCTTGTCTTCTGAGCTGCTAACTTTCGGAGACTTCCTACCCGGAGAAGTGGATGACTTGACAGATAGCGACTGGTCCACGTGCTCAGACACGGACGACGAGTTATGACTAGACAGGGCAGGTGGGTATATATTCTCGTCGGACACCGGTCCAGGTCATTTACAACAGAAGTCAGTACGCCAGTCAGTGCTGCCGGTGAAAACCCTGGAGGAAGTCCACGAGGAGAAGTGTTACCCACCTAAGTTGGATGAAGTAAAGGAGCAACTATTACTTAAGAAACTCCAGGAGAGTGCATCCATGGCCAACAGAAGCAGGTACCAGTCGCGCAAAGTAGAAAACATGAAAGCAACAATCATCCAGAGACTAAAGAGAGGCTGTAGACTATACTTAATGTCAGAGACCTCAAAAGTCCCTACTTACCGGACCACATATCCGGCGCCTGTGTACTCGCCTCCGGTCAACGTCCGACTGTCCAACCCCGAGTCCGCAGTGGCAGCATGCAATGAGTTCCTAGCTAGAAACTATCCAACTGTCTCATCATACCAAATTACCGACGANNNTGATGCATATTTAGACATGGTGGACGGGTCGGAGAGTTGCCTGGATCGAGCGACATTCAATCCGTCAAAACTTAGGAGCTACCCGAAACAGCACGCTTACCATGCGCCCTCCATCAGAAGCGCTGTACCGTCCCCATTCCAGAACACACTACAGAATGTACTGGCAGCAGCCACGAAAAGAAACTGCAACGTCACACAGATGAGGGAATTACCCACTTTGGACTCAGCAGTATTCAACGTGGAGTGTTTTAAAAAATTCGCATGCAACCAAGAATACTGGGAAGAATTTGCTGCCAGCCCTATTAGGATAACAACTGAGAATTTAACAACCTATGTTACTAAACTAAAAGGGCCAAAAGCAGCAGCGCTATTTGCAAAAACCCACAATCTGCTGCCACTGCAGGAAGTACCAATGGATAGGTTCACAGTAGATATGAAAAGGGACGTGAAGGTGACTCCTGGTACAAAGCACACAGAGGAAAGACCTAAGGTGCAGGTTATACAGGCGGCTGAACCCTTGGCGACAGCATACCTATGTGGGATTCACAGAGAGCTGGTTAGGAGGCTGAACGCCGTCCTCCTACCCAATGTACATACACNNNNNNNNNNGTCTGCCGAGGATTTCGATGCCATCATAGCCGCACACTTTAAGCCAGGAGACACTGTTTTAGAAACGGACATAGCCTCCTTTGACAAGAGCCAAGATGATTCACTTGCGCTTACTGCCTTGATGTTGTTAGAAGATTTAGGGGTGGATCACTCCCTGTTGGACTTGATAGAGGCCGCTTTTGGAGAGATTTCCAGCTGTCATCTACCGACAGGTACGCGCTTCAAGTTCGGCGCCATGATGAAATCTGGTATGTTCCTAACTCTGTTCGTCAACACATTGCTAAACATNNNNNNNNNNNNNNNNNTGCNNNNNNNNCGTCTGACAAAATCCGCGTGCGCGGCCTTCATCGGCGACGACAACATAATACATGGAGTCGTCTCCGATGAATTGATGGCAGACAGATGCGCCACTTGGATGAACATGGAAGTGAAGATCATAGATGCAGTTGTATCCTTGAAAGCCCCTTACTTTTGTGGAGGGTTTATACTGCACGATACTGTGACGGGAACAGCCTGCAGAGTGGCAGACCCGCTAAAAAGGCTATTCAAACTGGGCAAACCGCTAGCGGCAGGTGACGAACAAGATGAAGATAGAAGACGAGCGCTGGCTGACGAAGTGATCAGATGGCAACGAACAGGGCTAATTGATGAGTTGGAGAAAGCGGTATACTCTAGGTATGAAGTGCAGGGTATATCAGTTGTGGTAATGTCCATGGCCACCTTTGCAAGCTCCAGATCTAACTTCGAGAAGCTCAGAGGACCCGTCATAACTTTGTACGGCGGTCCTAAATAGNNNNNNNNNNNNNNNNNNNNNNNNNNNNNNNNNNNNNNNNNNNNNNNNNNNNNNNNNNNNNNNNNNNNNNNNNNNNNNNNNNNNNNNNNNNGACCGCGCCCTCAGAGGCAAGCCGGGCAACTTGCCCAGCTGATCTCAGCAGTTAATAAACTGACAATGCGCGCGGTACCCCAACAGAAGCCACGCAGGAATCGGAAGAATAAGAAGCAAAAGCAAAAGCGACAGGCGCCACAAAACAACACAAATCAAAAGAAGCAGCCGCCTAAAAAGAAACCAGCTCAAAAGAAAAAGAAGCCGGGCCGCAGAGAGAGGATGTGCATGAAAATCGAAAATGATTGTATTTTTGAAGTCAAGTATGAAGGTAAGGTAACAGGTTACGCGTGCTTGGTGGGGGACAAAGTAATGAAACCAGCACACGTAAAGGGGACCATCGATAACGCGGACCTGGCCAAACTGGCCTTTAAGCGGTCATCTAAGTATGACCTTGAATGCGCGCAGATACCCGTGCACATGAAGTCCGACGCTTCGAAGTTCACCCATGAGAAACCAGAGGGGTACTACAACTGGCACCACGGAGCAGTACAGTACTCAGGAGGCCGGTTCACCATCCCCACAGGTGCTGGCAAACCAGGGGACAGCGGCAGACCGATCTTCGACAACAAGGGACGCGTGGTGGCCATAGTCTTAGGAGGAGCTAATGAAGGAGCCCGTACAGCCCTCTCGGTGGTGACCTGGAATAAAGACATTGTCACTAAAATCACCCCCGAGGGGGCCGAAGAGTGGAGTCTTGCCATCCCAGTCATGTGCCTGCTGGCAAATACCACGTTCCCCTGCTCCCAGCCCCCTTGCACTCCCTGCTGCTATGAAAGGGAACCAGAGGAAACCCTACGCATGCTTGAGGACAACGTCATGAGACCTGGGTACTATCAGCTGCTACAAGCATCCTTAACATGTTCTCCCCACCGTCAGCGACGCAGTACCAAGGACAACTTCAATGTCTATAAAGCCACAAGACCGTACTTAGCTCACTGTCCCGACTGTGGAGAAGGGCACTCGTGCCATAGTCCCGTAGCATTAGAACGCATCAGAAATGAAGCGACAGACGGGACGCTGAAAATCCAGGTCTCCTTGCAAATCGGAATAAAGACGGATGATAGCCACGATTGGACCAAGCTGCGTTACATGGACAACCACACGCCAGCGGACGCAGAGAGGGCGGGGCTATTTGTAAGAACATCAGCACCGTGCACGATTACTGGAACAATGGGACACTTCATCCTGACCCGATGTCCGAAAGGGGAAACTCTGACGGTGGGATTCACTGACAGTAGGAAGATCAGTCACTCATGTACGCACCCATTTCACCACGACCCTCCTGTGATAGGCCGGGAGAAATTCCATTCCCGACCGCAGCACGGTAAAGAGCTGCCTTGCAGCACGTACGTGCAGAGCACCGCCGCAACTACCGAGGAGATAGAGGTACACATGCCCCCAGACACCCCTGATCGCACACTGATGTCACAACAGTCCGGCAACGTAAAGATCACAGTTAATGGCCAGACGGTGCGGTACAAGTGTAATTGCGGTGGCTCAAATGAAGGACTAATAACTACAGACAAAGTGATTAATAACTGCAAAGTTGATCAATGTCATGCCGCGGTCACCAATCACAAAAAGTGGCAGTACAACTCCCCTCTGGTCCCGCGTAATGCTGAACTTGGGGACCGAAAAGGAAAAATCCACATCCCGTTTCCGCTGGCAAATGTAACATGCAGGGTGCCTAAAGCAAGGAACCCCACCGTGACGTACGGGAAAAACCAAGTCATCATGCTACTGTATCCCGACCACCCAACACTCCTGTCCTACCGGAACATGGGAGAAGAACCAAACTACCAAGAAGAGTGGGTGACGCATAAGAAGGAAGTCGTGCTAACCGTGCCGACTGAAGGGCTCGAGGTCACGTGGGGTAACAACGAGCCGTATAAGTATTGGCCGCAGTTATCTACAAACGGTACAGCCCATGGCCACCCGCATGAGATAATTCTGTATTATTATGAGCTGTACCCTACTATGACTGTAGTAGTTGTGTCAGTGGCCTCGTTCGTACTCCTGTCGATGGTGGGTGTGGCAGTGGGGATGTGCATGTGTGCACGACGCAGATGCATCACACCGTACGAACTGACACCAGGAGCTACCGTCCCTTTCCTGCTTAGCCTAATATGCTGCATCAGAACAGCTAAAGCGGCCACATACCAAGAGGCTGCGGTATACCTGTGGAATGAACAGCAACCTTTGTTTTGGCTACAAGCCCTTATTCCGCTGGCAGCCCTGATTGTCCTATGCAACTGTCTGAGACTCTTACCATGCTGCTGTAAAACGTTGGCTTTTTTAGCCGTAATGAGCGTCGGTGCCCACACTGTGAGCGCGTACGAACACGTAACAGTGATCCCGAACACGGTGGGAGTACCGTATAAGACTCTAGTCAATAGACCGGGCTACAGTCCCATGGTATTGGAGATGGAACTACTGTCAGTCACTTTGGAGCCAACGCTATCGCTTGATTACATCACGTGCGAGTACAAAACCGTTATCCCGTCTCCGTACGTGAAATGCTGCGGTACAGCAGAGTGCAAGGACAAAAACCTACCTGACTACAGCTGTAAGGTCTTCACCGGCGTCTACCCATTTATGTGGGGCGGAGCCTACTGCTTCTGCGACGCTGAAAACACGCAATTGAGCGAAGCACACGTGGAGAAGTCCGAATCATGCAAAACAGAATTTGCATCAGCATACAGGGCTCATACCGCATCCGCATCAGCTAAGCTCCGCGTCCTTTACCAAGGAAATAACATCACTGTAACTGCCTATGCTAACGGCGACCATGCCGTCACAGTTAAGGACGCCAAATTCATTGTGGGGCCAATGTCTTCAGCCTGGACACCTTTCGACAACAAAATTGTGGTGTACAAAGGTGACGTCTATAACATGGACTACCCGCCCTTTGGCGCAGGAAGACCAGGACAATTTGGCGATATCCAAAGTCGCACACCTGAGAGTACAGACGTCTATGCTAATACACAACTGGTACTGCAGAGACCGGCTGCGGGTACGGTACATGTGCCATACTCTCAGGCACCATCTGGCTTTAAGTATTGGCTAAAAGAACGAGGGGCGTCGCTGCAGCACACAGCACCATTTGGCTGCCAAATAGCAACAAACCCGGTAAGAGCGGTGAATTGCGCCGTAGGGAACATGCCCATCTCCATCGACATACCGGATGCGGCCTTCATTAGGGTCGTCGACGCGCCCTCTTTAACGGACATGTCGTGCGAGGTACCAACCTGCACCCATTCCTCNNATTTCGGGGGCGTCGCCATTATTAAATATGCAGCCAGCAAGAAAGGCAAGTGTGCGGTGCATTCGATGACCAACGCCGTCACAATTCGGGAAGCTGAGATAGAAGTTGAAGGGAATTCTCAGCTGCAAATCTCTTTCTCGACGGCCTTGGCCAGCGCCGAATTCCGCGTACAAGTCTGTTCTACACAAGTACACTGTGTAGCCGAGTGCCACCCTCCGAAGGACCACATAGTCAATTACCCGGCNNNNNNNNNNNNNNNNNNNNNNNNNNNNNNNNNNNNNNNNNNNNNNNNNNNNNNNNNNNNNNNNNNNNNNNNNNNNNNNNNNNNNNNNNNTGTTGCAGCACTGATTCTAATCGTGGTGCTATGCGTGTCGTTCAGCAGGCACTAA
		</sequence>
		<sequence>
			<taxon idref="089|Brazil|RJ|Duque-de-Caxias|2018-03-29"/>
			ATGGATCCTGTGTACGTGGACATAGACGCTGACAGCGCCTTTTTGAAGGCCCTGCAACGTGCGTACCCCATGTTTGAGGTGGAACCCAGGCAGGTCACACCGAATGACCATGCTAATGCTAGAGCGTTCTCGCATCTAGCTATAAAACTAATAGAGCAGGAAATTGATCCCGACTCAACCATCCTGGACATCGGCAGTGCACCAGNNNNNNNGATGATGTCGGACAGGAAGTACCACTGCGTCTGCCCGATGCGCAGCGCAGAAGATCCCGAGAGACTCGCCAATTATGCGAGAAAGCTAGCATCTGCTGCAGGAAAAGTCCTGGACAGAAACATCTCTGGAAAGATCGGGGACTTACAAGCAGTAATGGCCGTGCCAGACACGGAGACGCCAACATTCTGCTTGCACACAGATGTCTCATGTAGACAGAGAGCAGACGTCGCGATATACCAAGACGTCTATGCTGTACACGCACCCACGTCGCTATACCACCAGGCGATTAAAGGGGTCCGAGTGGCGTACTGGGTAGGGTTCGACACAACCCCGTTCATGTACAATGCCATGGCGGGTGCCTACCCCTCATATTCGACAAACTGGGCAGACGAGCAGGTACTGAAGGCTAAGAACATAGGATTATGTTCAACAGACCTGACGGAAGGTAGACGAGGTAAATTGTCTATTATGAGAGGGAAGAAGCTAAAACCGTGTGACCGTGTGCTGTTCTCAGTAGGGTCAACGCTCTACCCGGAAAGCCGCAAGCTACTTAAGAGCTGGCACTTACCATCGGTGTTCCATCTAAAGGGCAAACTCAGCTTCACATGCCGCTGTGATACAGTGGTTTCGTGCGAGGGCTACGTCGTTAAGAGAATAACGATGAGCCCAGGCCTTTATGGAAAAACCACAGGGTATGCGGTAACCCACCACGCAGACGGATTCTTGATGTGCAAGACTACCGACACGGTTGACGGCGAAAGAGTGTCATTCTCGGTGTGCACATACGTGCCGGCGACCATTTGTGATCAAATGACCGGCATCCTTGCTACAGAAGTCACGCCGGAGGATGCACAGAAGCTGTTGGTGGGGCTGAACCAGAGAATAGTGGTTAACGGCAGAACGCAACGGAATACGAACACCATGAAAAACTATCTGCTTCCCGTGGTCGCCCAAGCCTTCAGTAAGTGGGCAAAGGAGTGCCGGAAAGACATGGAAGATGAAAAACTCCTGGGGGTCAGAGAAAGAACACTGACCTGCTGCTGTCTATGGGCATTCAAGAAGCAGAAAACACACACGGTCTACAAGAGGCCTGATACCCAGTCAATTCAGAAGGTTCAGGCCGAGTTTGACAGCTTTGTGGTACCGAGCCTGTGGTCGTCCGGGTTGTCAATCCCCTTGAGGACTAGAATCAAATGGTTGTTAAGCAAGGTGCCAAAAACCGACCTGATCCCATATAGCGGGGACGCCCAAGAAGCCCGGGACGCAGAAAAAGAAGCAGAGGAAGAACGAGAAGCAGAACTGACTCGTGAAGCCCTACCACCTCTACAGGCAGCACAGGAAGATGTTCAGGTCGAAATCGACGTGGAACAGCTTGAGGACAGAGCGGGTGCAGGAATAATAGAGACTCCTAGAGGAGCTATCAAAGTTACTGCCCAACCAACAGACCACGTCGTGGGAGAGTACCTGGTACTTTCCCCGCAGACCGTACTACGGAGCCAGAAGCTCAGCCTAATTCACGCTTTGGCGGAGCAAGTGAAGACGTGCACGCACAGCGGACGAGCAGGGAGGTACGCGGTCGAAGCGTACGACGGCCGAGTCCTAGTGCCCTCAGGCTATGCAATCTCGCCTGAAGACTTCCAGAGTCTAAGCGAAAGCGCAACGATGGTGTATAACGAAAGAGAGTTCGTAAACAGAAAGTTACACCACATTGCGATGCACGGACCAGCCCTGAACACCGACGAAGAGTCGTATGAGCTGGTGAGGGCAGAGAGGACAGAACACGAGTACGTCTACGATGTGGACCAGAGAAGATGCTGTAAGAAGGAAGAAGCTGCAGGACTGGTACTGGTGGGCGACTTGACTAATCCGCCCTACCACGAATTCGCATATGAAGGGCTAAAAATCCGCCCTGCCTGCCCATACAAAATTGCAGTCATAGGAGTCTTCGGAGTACCAGGATCTGGCAAGTCAGCTATTATCAAGAACCTAGTTACCAGGCAAGACCTGGTGACTAGCGGAAAGAAAGAAAACTGCCAAGAAATCACCACCGACGTGATGAGACAGAGAGGTCTAGAGATATCTGCACGTACGGTTGACTCGCTGCTCTTGAATGGATGCAACAGGCCAGTCGACGTGTTGTACGTAGACGAGGCGTTTGCGTGCCACTCTGGAACGTTACTTGCTTTGATCGCCTTGGTTAGACCAAGGCAGAAAGTTGTACTCTGTGGTGACCCGAAGCAGTGCGGCTTCTTCAATATGATGCAGATGAAAGTCAACTATAATCACAGCATCTGCACCCAAGTGTACCACAAAAGTATCTCCAGGCGGTGTACACTGCCTGTGACCGCCATTGTGTCATCGTTGCATTACGAAGGCAAAATGCGCACTACGAATGAGTACAACAAGCCGATTGTAGTGGACACTACAGGCTCAACAAAACCTGACGCTGGAGATCTCGTGTTAACGTGCTTCAGAGGGTGGGTTAAACAACTGCAAATTGACTATCGTGGATACGAGGTCATGACAGCAGCCGCATCCCAAGGGTTAACCAGAAAAGGAGTTTATGCAGTTAGGCAAAAAGTTAATGAAAACCCGCTCTATGCATCAACGTCAGAGCACGTCAACGTACTCCTAACACGTACGGAAGGTAAACTGGTATGGAAGACACTTTCCGGTGACCCGTGGATAAAGACGCTGCAGAACCCACCGAAAGGAAACTTCAAAGCAACTATCAAGGAGTGGGAGGTGGAGCATGCATCAATAATGGCGGGCATCTGCAGTCACCAAATGACCTTTGATACATTCCAAAACAAAGCCAATGTTTGTTGGGCTAAGAGCTTGGTCCCTATCCTCGAAACAGCGGGGATAAAACTAAATGATAGGCAGTGGTCCCAGATAATTCAAGCCTTCAAAGAAGATAAAGCATACTCACCTGAAGTAGCCCTGAATGAAATATGCACGCGCATGTATGGGGTGGATTTAGACAGTGGGCTATTTTCTAAACCATTGGTGTCTGTGTATTACGCGGATAACCACTGGGATAATAGGCCTGGAGGGAAGATGTTCGGATTCAACCCCGAGGCAGCATCCATTCTAGAAAGAAAGTATCCATTCACAAAAGGGAAGTGGAACATCAACAAGCAGATCTGCGTGACCACCAGGAGGATAGAAGACTTTAACCCTACCACCAATATTATACCGGCCAATAGGAGACTACCACACTCATTAGTGGCCGAACACCGCCCAGTAAAAGGGGAAAGAATGGAATGGCTGGTTAATAAGATAAACGGCCACCACGTGCTCCTGGTCAGTGGCTATAATCTTGTACTGCCTACTAAGAGAGTCACTTGGGTAGCGCCACTAGGTGTCCGCGGAGCGGACTACACATACAACCTAGAGTTGGGTCTGCCAGCAACGCTTGGCAGGTATGACCTAGTGGTCATAAACATCCACACACCTTTTCGCATACACCATTACCAACAGTGCGTAGACCACGCAATGAAACTGCAAATGCTCGGGGGTGACTCATTGAGACTGCTCAAACCGGGTGGCTCTCTATTGATCAGAGCATATGGTTACGCAGATAGAACCAGTGAACGAGTCATCTGCGTGTTGGGACGCAAGTTCAGATCGTCTAGAGCGTTGAAACCACCATGTGTCACCAGCAACACTGAGATGTTTTTCCTATTCAGCAACTTTGACAATGGCAGAAGGAACTTCACAACTCATGTCATGAATAATCAACTGAATGCAGCCTTTGTAGGACAGGCCACCCGAGCAGGATGTGCACCGTCGTACCGGGTAAAACGCATGGACATCGCGAAGAACGATGAAGAGTGCGTAGTTAACGCCGCTAACCCTCGCGGGTTACCGGGTGACGGTGTTTGCAAGGCAGTATACAAAAAATGGCCGGAGTCCTTTAAGAATAGTGCAACACCAGTGGGAACCGCAAAAACAGTCATGTGCGGCACGTATCCAGTAATCCACGCCGTTGGACCGAATTTCTCTAATTATTTGGAATCTGAAGGGGACCGGGAATTGGCAGCTGCCTATCGAGAAGTCGCAAAGGAAGTAACTAGACTGGGAGTAAATAGTGTAGCTATACCTCTCCTCTCCACAGGTGTATACTCAGGAGGGAAAGATAGGCTGACCCAGTCACTGAACCACCTCTTCACAGCCATGGACTCGACGGATGCAGACGTGGTCATCTACTGTCGCGACAAAGAATGGGAGAAGAAAATATCCGAGGCCATACAGATGCGGACTCAAGTGGAGTTGCTGGATGAGCACATCTCCATAGACTGCGATATTGTTCGCGTGCACCCTGACAGCAGCTTGGCAGGCAGAAAAGGATACAGCACCACGGAAGGCGCACTGTACTCATATCTAGAAGGGACTCGTTTTCACCAGACGGCAGTGGACATGGCAGAGATATATACTATGTGGCCAAAGCAAACAGAGGCCAACGAGCAAGTCTGCCTATATGCCCTGGGGGAAAGTATTGAATCGATCAGGCAGAAATGCCCGGTGGATGATGCAGATGCATCGTCTCCTCCAAAAACTGTCCCGTGCCTTTGCCGTTACGCCATGACTCCGGAACGCGTCACCCGACTTCGCATGAATCACGTCACAAGTATAATTGTGTGTTCCTCGTTTCCCCTTCCAAAGTACAAAATAGAAGGAGTGCAAAAAGTCAAATGCTCTAAGGTAATGCTATTTGACCACAACGTGCCATCACGCGTAAGTCCAAGGGAATATAGANNNNNNNNNNNNNNNNNNNNNNNNNNNNNNNNNNNNNNNNNNNNNNNNNNNNNNNNNNNNNNNNNNNNNNNNNNNNNNNNNNNNNNNNNNNNNNNNNNNNNNNNNNNNNNNNNNNNNNNNNNNNNNNNNNNNNNNNNNNNNNNNNNNNNNNNNNNNNNNNNNNNNNNNNNNNNNNNNNNNNTTGCGGCCGTGTCTGACTGGGTAATGAGCACCGTACCTGTCGCGCCGCCCAGAAGAAGGCGAGGGAGAAACCTGACTGTGACATGCGACGAGAGAGAAGGGAACATAACACCCATGGCTAGCGTCCGATTCTTTAGGGCAGAGCTGCGTCCGGTCGTACAAGAAACAGCGGAGACGCGTGACACAGCAATGTCTCTTCAGGCACCGCCGAGTACCGCCACGGAACTGAATCATCCGCCGATCTCCTTCGGAGCACCAAGCGAGACGTTCCCCATCACATTTGGGGACTTCAACGAAGGAGAAATCGAAAGCTTGTCTTCTGAGCTGCTAACTTTCGGAGACTTCCTACCCGGAGAAGTGGATGACTTGACAGATAGCGACTGGTCCACGTGCTCAGACACGGACGACGAGTTATGACTAGACAGGGCAGGTGGGTATATATTCTCGTCGGACACCGGTCCAGGTCATTTACAACAGAAGTCAGTACGCCAGTCAGTGCTGCCGGTGAACACCCTGGAGGAAGTCCACGAGGAGAAGTGTTACCCACCTAAGTTGGATGAAGTAAAGGAGCAACTATTACTTAAGAAACTCCAGGAGAGTGCATCCATGGCCAACAGAAGCAGGTACCAGTCGCGCAAAGTAGAAAACATGAAAGCAACAATCATCCAGAGACTAAAGAGAGGCTGTAGACTATACTTAATGTCAGAGACCTCAAAAGTCCCTACTTACCGGACCACATATCCGGCGCCTGTGTACTCGCCTCCGGTCAACGTCCGACTGTCCAACCCCGAGTCCGCAGTGGCAGCATGCAATGAGTTCCTAGCTAGAAACTATCCAACTGTCTCATCATACCAAATTACCGACGAGTATGATGCATATTTAGACATGGTGGACGGGTCGGAGAGTTGCCTGGATCGAGCGACATTCAATCCGTCAAAACTTAGGAGCTACCCGAAACAGCACGCTTACCATGCGCCATCCATCAGAAGCGCTGTACCGTCCCCATTCCAGAACACACTACAGAATGTACTGGCAGCAGCCACGAAAAGAAACTGCAACGTCACACAGATGAGGGAATTACCCACTTTGGACTCAGCAGTATTCNNNNNNNNNNNNNNNNNNNNNNNNNNNNNNNNNNNAGAATACTGGGAAGAATTTGCTGCCAGCCCTATTAGGATAACAACTGAGAATTTAACAACCTATGTTACTAAACTAAAAGGGCCAAAAGCAGCAGCGCTATTTGCAAAAACCCACAATCTGCTGCCACTGCAGGAAGTACCAATGGATAGGTTCACAGTAGATATGAAAAGGGACGTGAAGGTGACTCCTGGTACAAAGCACACAGAGGAAAGACCTAAGGTGCAGGTTATACAGGCGGCTGAACCCTTGGCGACAGCATACCTATGTGGGATTCACAGAGAGCTGGTTAGGAGGCTGAACGCCGTCCTCCTACCCAATGTACATACACTATTTGATATGTCTGCCGAGGATTTCGATGCCATCATAGCCGCACACTTTAAGCCAGGAGACACTGTCTTAGAAACGGACATAGCCTCCTTTGACAAGAGCCAAGATGATTCACTTGCGCTTACTGCCTTGATGTTGTTAGAAGATTTAGGGGTGGATCACTCCCTGTTGGACTTGATAGAGGCCGCTTTTGGAGAGATTTCCAGCTGTCATCTACCGACAGGTACGCGCTTCAAGTTCGGCGCCATGATGAAATCTGGTATGTTCCTAACTCTGTTCGTCAACACATTGCTAAACATCACCATCGCTAGCCGCGTGCTGGAAGATCGTCTGACAAAATCCGCGTGCGCGGCCTTCATCGGCGACGACAACATAATACATGGAGTCGTCTCCGATGAATTGATGGCAGACAGATGCGCCACTTGGATGAACATGGAAGTGAAGATCATAGATGCAGTTGTATCCTTGAAAGCCCCTTACTTTTGTGGAGGGTTTATACTGCACGATACTGTGACGGGAACAGCCTGCAGAGTGGCAGACCCGCTAAAAAGGCTATTCAAACTGGGCAAACCGCTAGCGGCAGGTGACGAACAAGATGAAGATAGAAGACGAGCGCTGGCTGACGAAGTGATCAGATGGCAACGAACAGGGCTAATTGATGAGTTGGAGAAAGCGGTATACTCTAGGTATGAAGTGCAGGGTATATCAGTTGTGGTAATGTCCATGGCCACCTTTGCAAGCTCCAGATCTAACTTCGAGAAGCTCAGAGGACCCGTCATAACTTTGTACGGCGGTCCTAAATAGNNNNNNNNNNNNNNNNNNNNNNNNNNNNNNNNNNNNNNNNNNNNNNNNNNNNNNNNNNNNNNNNNNNNNNNNNNNNNNNNNNNNNNNNNNNNNNNNNNNNNNNNNNNNNNNNNNNNNNNNNNNNNNNNNNNNNNNNNNNNNNNNNNNNNNNNNNNNNNNNNNNNNNNNNNNNNNNNNNNNNNNNNNNNNNNNNNNNNNNNNNNNNNNNNNNNNNNNNNNNNNNNNNNNNNNNAAAACAACACAAACCAAAAGAAGCAGCCGCCTAAAAAGAAACCAGCTCAAAAGAAAAAGAAGCCGGGCCGCAGAGAGAGGATGTGCATGAAAATCGAAAATGATTGTATTTTTGAAGTCAAGTATGAAGGTAAGGTAACAGGTTACGCGTGCTTGGTGGGGGACAAAGTAATGAAACCAGCACACGTAAAGGGGACCATCGATAACGCGGACCTGGCCAAACTGGNNNNNNNNNNNNNNNNNNNNNNNNNNNNNNNNNNNNNNNNNNNNNNNNNNNNNNTGAAGTCCGACGCTTCGAAGTTCACCCATGAGAAACCAGAGGGGTACTACAACTGGCACCACGGAGCAGTACAGTACTCAGGAGGCCGGTTCACCATCCCCACAGGTGCTGGCAAACCAGGGGACAGCGGCAGACCGATCTTCGACAACAAGGGACGCGTGGTGGCCATAGTCTTAGGAGGAGCTAATGAAGGAGCCCGTACAGCCCTCTCGGTGGTGACCTGGAATAAAGACATTGTCACTAAAATCACCCCCGAGGGGGCCGAAGAGTGGAGTCTTACCATCCCAGTCATGTGCCTGCTGGCAAATACCACGTTCCCCTGCTCCCAGCCCCCTTGCACTCCCTGCTGCTATGAAAGGGAACCAGAGGAAACCCTACGCATGCTTGAGGACAACGTCATGAGACCTGGGTACTATCAGCTGCTACAAGCATCCTTAACATGTTCTCCCCACCGTCAGCGACGCAGTACCAAGGACAACTTCAATGNNNNNNNNNNNNNNNNNNNNNNNNNNNNNNNNNNNNNNNNNNNNNNNNNNNGGCACTCGTGCCATAGTCCCGTAGCATTAGAACGCATCAGAAATGAAGCGACAGACGGGACGCTGAAAATCCAGGTCTCCTTGCAAATCGGAATAAAGACGGATGATAGCCACGATTGGACCAAGCTGCGTTACATGGACAACCACACGCCAGCGGACGCAGAGAGGGCGGGGCTATTTGTAAGAACATCAGCACCGTGCACGATTACTGGAACAATGGGACACTTCATCCTGACCCGATGTCCGAAAGGGGAAACTCTGACGGTGGGATTCACTGACAGTAGGAAGATCAGTCACTCATGTACGCACCCATTTCACCACGACCCTCCTGTGATAGGCCGGGAGAAATTCCATTCCCGACCGCAGCACGGTAAAGAGCTGCCTTGCAGCACGTACGTGCAGAGCACCGCCGCAACTACCGAGGAGATAGAGGTACACATGCCCCCAGACACCCCTGATCGCACATTGATGTCACAACAGTCCGGCAACGTAAAGATCACAGTTAATGGCCAGACGGTGCGGTACAAGTGTAATTGCGGTGGCTCAAATGAAGGACTAATAACTACAGACAAAGTGATTAATAACTGCAAAGTTGATCAATGTCATGCCGCGGTCACCAATCACAAAAAGTGGCAGTACAACTCCCCTCTGGTCCCGCGTAATGCTGAACTTGGGGACCGAAAAGGAAAAATCCACATCCCGTTTCCGCTGGCAAATGTAACATGCAGGGTGCCTAAAGCAAGGAACCCCACCGTGACGTACGGGAAAAACCAAGTCATCATGCTACTGTATCCCGACCACCCAACACTCCTGTCCTACCGGAACATGGGAGAAGAACCAAACTACCAAGAAGAGTGGGTGACGCATAAGAAGGAAGTCGTGCTAACCGTGCCGACTGAAGGGCTCGAGGTCACGTGGGGTAACAACGAGCCGTATAAGTATTGGCCGCAGTTATCTACAAACGGTACAGCCCATGGCCACCCGCATGAGATAATTCTGTATTATTATGAGCTGTACCCTACTATGACTGTAGTAGTTGTGTCAGTGGCCTCGTTCGTACTCCTGTCGATGGTGGGTGTGGCAGTGGGGATGTGCATGTGTGCACGACGCAGATGCATCACACCGTACGAACTGACACCAGGAGCTACCGTCCCTTTCCTGCTTAGCTTAATATGCTGCATCAGAACAGCTAAAGCGGCCACATACCAAGAGGCTGCGGTATACCTGTGGAATGAACAGCAACCTTTGTTTTGGCTACAAGCCCTTATTCCGCTGGCAGCCCTGATTGTCCTATGCAACTGTCTGAGACTCTTACCATGCTGCTGTAAAACGTTGGCTTTTTTAGCCGTAATGAGCGTCGGTGCCCACACTGTGAGCGCGTACGAACACGTAACAGTGATCCCGAACACGGTGGGAGTACCGTATAAGACTCTAGTCAATAGACCGGGCTACAGTCCCATGGTATTGGAGATGGAACTACTGTCAGTCACTTTGGAGCCAACGCTATCGCTTGATTACATCACGTGCGAGTACAAAACCGTTATCCCGTCTCCGTACGTGAAATGCTGCGGTACAGCAGAGTGCAAGGACAAAAACCTACCTGACTACAGCTGTAAGGTCTTCACCGGCGTCTACCCATTTATGTGGGGCGGAGCCTACTGCTTCTGCGACGCTGAAAACACGCAATTGAGCGAAGCACACGTGGAGAAGTCCGAATCGTGCAAAACAGAATTTGCATCAGCATACAGGGCTCATACCGCATCCGCATCAGCTAAGCTCCGCGTCCTTTACCAAGGAAATAACATCACTGTAACTGCCTATGCTAACGGCGACCATGCCGTCACAGTTAAGGACGCCAAATTCATTGTGGGGCCAATGTCTTCAGCCTGGACACCTTTCGACAACAAAATTGTGGTGTACAAAGGTGACGTCTATAACATGGACTACCCGCCCTTTGGCGCAGGAAGACCAGGACAATTTGGCGATATCCAAAGTCGCACACCTGAGAGTACAGACGTCTATGCTAATACACAACTGGTACTGCAGAGACCGGCTGCGGGTACGGTACATGTGCCATACTCTCAGGCACCATCTGGCTTTAAGTATTGGCTAAAAGAACGAGGGGCGTCGCTGCAGCACACAGCACCATTTGGCTGCCAAATAGCAACAAACCCGGTAAGAGCGGTGAATTGCGCCGTAGGGAACATGCCCATCTCCATCGACATACCGGATGCGGCCTTCATTAGGGTCGTCGACGCGCCCTCTTTAACGGACATGTCGTGCGAGGTACCAGCCTGCACCCATTCCNNNNATTTCGGGGGCGTCGCCATTATTAAATATGCAGCCAGCAAGAAAGGCAAGTGTGCGGTGCATTCGATGACCAACGCCGTCACAATTCGGGAAGCTGAGATAGAAGTTGAAGGGAATTCTCAGCTGCAAATCTCTTTCTCGACGGCCTTGGCCAGCGCCGAATTCCGCGTACAAGTCTGTTCTACACAAGTACACTGTGTAGCCGAGTGCCACCCNNNNNNNGACCACATAGTCAATTACCCGGCNNNNNATACCACCCTCGGGGTCCAGGACATTTCCGCTACGGCGCTGTCATGGGTGCAGAAGATCACGGGAGGCGTGGGACTGGTTGTCGCTGTTGCAGCACTGATCCTAATCGTGGTGCTATGCGTGTCGTTCAGCAGGCACTAA
		</sequence>
		<sequence>
			<taxon idref="092|Brazil|RJ|Duque-de-Caxias|2018-03-29"/>
			ATGGATCCTGTGTACGTGGACATAGACGCTGACAGCGCCTTTTTGAAGGCCCTGCAACGTGCGTACCCCATGTTTGAGGTGGAACCCAGGCAGGTCACACCGAATGACCATGCTAATGCTAGAGCGTTCTCGCATCTNNNNNTAAAACTAATAGAGCAGGAAATTGATCCCGACTCAACCATCCTGGACATCGGCAGTGCACCAGCAAGGAGGATGATGTCGGACAGGAAGTACCACTGCGTCTGCCCGATGCGCAGCGCAGAAGATCCCGAGAGACTCGCCAATTATGCGAGAAAGCTAGCATCTGCTGCAGGAAAAGTCCTGGACAGAAACATCTCTGGAAAGATCGGGGACTTACAAGCAGTAATGGCCGTGCCAGACACGGAGACGCCAACATTCTGCTTGCACACAGATGTCTCATGTAGACAGAGAGCAGACGTCGCGATATACCAAGACGTCTATGCTGTACACGCACCCACGTCGCTATACCACCAGGCGATTAAAGGGGTCCGAGTGGCGTACTGGGTAGGGTTCGACACAACCCCGTTCATGTACAATGCCATGGCGGGTGCCTACCCCTCATATTCGACAAACTGGGCAGACGAGCAGGTACTGAAGGCTAAGAACATAGGATTATGTTCAACAGACCTGACGGAAGGTAGACGAGGTAAATTGTCTATTATGAGAGGGAAGAAGCTAAAACCGTGTGACCGTGTGCTGTTCTCAGTAGGGTCAACGCTCTACCCGGAAAGCCGCAAGCTACTTAAGAGCTGGCACTTACCATCGGTGTTCCATCTAAAGGGCAAACTCAGCTTCACATGCCGCTGTGATACAGTGGTTTCGTGCGAGGGCTACGTCGTTAAGAGAATAACGATGAGCCCAGGCCTTTATGGAAAAACCACAGGGTATGCGGTAACCCACCACGCAGACGGATTCTTGATGTGCAAGACTACCGACACGGTTGACGGCGAAAGAGTGTCATTCTCNNNGTGCACATACGTGCCGGCGACCATTTGTGATCAAATGACCGGCATCCTTGCTACAGAAGTCACGCCGGAGGATGCACAGAAGCTGTTGGTGGGGCTGAACCAGAGAATAGTGGTTAACGGCAGAACGCAACGGAATACGAACACCATGAAAAACTATCTGCTTCCCGTGGTCGCCCAAGCCTTCAGTAAGTGGGCAAAGGAGTGCCGGAAAGACATGGAAGATGAAAAACTCCTGGGGGTCAGAGAAAGAACACTGACCTGCTGCTGTCTATGGGCATTCAAGAAGCANNNNNNNNNNNNNNNNNNNNNNNNNNNNNNTACCCAGTCAATTCAGAAGGTTCAGGCCGAGTTTGACAGCTTTGTGGTACCGAGCCTGTGGTCGTCCGGGTTGTCAATCCCCTTGAGGACTAGAATCAAATGGTTGTTAAGCAAGGTGCCAAAAACCGACCTGATCCCATATAGCGGGGACGCCCAAGAAGCCCGGGACGCAGAAAAAGAAGCAGAGGAAGAACGAGAAGCAGAACTGACTCGTGAAGCCCTACCACCCCTACAGGCAGCACAGGAAGATGTTCAGGTCGAAATCGACGTGGAACAGCTTGAGGACAGAGCGGGTGCAGGAATAATAGAGACTCCTAGAGGAGCTATCAAAGTTACTGCCCAACCAACAGACCACGTCGTGGGAGAGTACCTGGTACTTTCCCCGCAGACCGTACTACGGAGCCAGAAGCTCAGCCTAATTCACGCTTTGGCGGAGCAAGTGAAGACGTGCACGCACAGCGGACGAGCAGGGAGGTACGCGGTCGAAGCGTACGACGGCCGAGTCCTAGTGCCCTCAGGCTATGCAATCTCGCCTGAAGACTTCCAGAGTCTAAGCGAAAGCGCAACGATGGTGTATAACGAAAGAGAGTTCGTAAACAGAAAGTTACACCACATTGCGATGCACGGACCAGCCCTGAACACCGACGAAGAGTCGTATGAGCTGGTGAGGGCAGAGAGGACAGAACACGAGTACGTCTACGATGTGGACCAGAGAAGATGCTGTAAGAAGGAAGAAGCTGCAGGACTGGTACTGGTGGGCGACTTGACTAATCCGCCCTACCACGAATTCGCATATGAAGGGCTAAAAATCCGCCCTGCCTGCCCATACAAAATTGCAGTCATAGGAGTCTTCGGAGTACCAGGATCTGGCAAGTCAGCTATTATCAAGAACCTAGTTACCAGGCAAGACCTGGTGACTAGCGGAAAGAAAGAAAACTGCCAAGAAATCACCACCGACGTGATGAGACAGAGAGGTCTAGAGATATCTGCACGTACGGTTGACTCGCTGCTCTTGAATGGATGCAACAGGCCAGTCGACGTGTTGTACGTAGACGAGGCGTTTGCGTGCCACTCTGGAACGTTACTTGCTTTGATCGCCTTGGTTAGACCAAGGCAGAAAGTTGTACTCTGTGGTGACCCGAAGCAGTGCGGCTTCTTCAATATGATGCAGATGAAAGTCAACTATAATCACAGCATCTGCACCCAAGTGTACCACAAAAGTATCTCCAGGCGGTGTACACTGCCTGTGACCGCCATTGTGTCATCGTTGCATTACGAAGGCAAAATGCGCACTACGAATGAGTACAACAAGCCGATTGTAGTGGACACTACAGGCTCAACAAAACCTGACGCTGGAGATCTCGTGTTAACGTGCTTCAGAGGGTGGGTTAAACAACTGCAAATTGACTATCGTGGATACGAGGTCATGACAGCAGCCGCATCCCAAGGGTTAACCAGAAAAGGAGTTTATGCAGTTAGGCAAAAAGTTAATGAAAACCCGCTCTATGCATCAACGTCAGAGCACGTCAACGTACTCCTAACACGTACGGAAGGTAAACTGGTATGGAAGACACTTTCCGGTGACCCGTGGATAAAGACGCTGCAGAACCCACCGAAAGGAAACTTCAAAGCAACTATCAAGGAGTGGGAGGTGGAGCATGCATCAATAATGGCGGGCATCTGCAGTCACCAAATGACCTTTGATACATTCCAAAACAAAGCCAATGTTTGTTGGGCTAAGAGCTTGGTCCCTATCCTCGAAACAGCGGGGATAAAACTAAATGATAGGCAGTGGTCCCAGATAATTCAAGCCTTCAAAGAAGATAAAGCATACTCACCTGAAGTAGCCCTGAATGAAATATGCACGCGCATGTATGGGGTGGATTTAGACAGTGGGCTATTTTCTAAACCATTGGTGTCTGTGTATTACGCGGATAACCACTGGGATAATAGGCCTGGAGGGAAGATGTTCGGATTCAACCCCGAGGCAGCATCCATTCTAGAAAGAAAGTATCCATTCACAAAAGGGAAGTGGAACATCAACAAGCAGATCTGCGTGACCACCAGGAGGATAGAAGACTTTAACCCTACCACCAATATTATACCGGCCAATAGGAGACTACCACACTCATTAGTGGCCGAACACCGCCCAGTAAAAGGGGAAAGAATGGAATGGCTGGTTAATAAGATAAACGGCCACCACGTGCTCCTGGTCAGTGGCTATAATCTTGTACTGCCTACTAAGAGAGTCACTTGGGTAGCGCCACTAGGTGTCCGCGGAGCGGACTACACATACAACCTAGAGTTGGGTCTGCCAGCAACGCTTGGCAGGTATGACCTAGTGGTCATAAACATCCACACACCTTTTCGCATACACCATTACCAACAGTGCGTAGACCACGCAATGAAACTGCAAATGCTCGGGGGTGACTCATTGAGACTGCTCAAACCGGGTGGCTCTCTATTGATCAGAGCATATGGTTACGCAGATAGAACCAGTGAACGAGTCATCTGCGTGTTGGGACGCAAGTTCAGATCGTCTAGAGCGTTGAAACCACCATGTGTCACCAGCAACACTGAGATGTTTTTCCTATTCAGCAACTTTGACAATGGCAGAAGGAACTTCACAACTCATGTCATGAATAATCAACTGAATGCAGCCTTTGTAGGACAGGCCACCCGAGCAGGATGTGCACCGTCGTACCGGGTAAAACGCATGGACATCGCGAAGAACGATGAAGAGTGCGTAGTTAACGCCGCTAACCCTCGCGGGTTACCGGGTGACGGTGTTTGCAAGGCAGTATACAAAAAATGGCCGGAGTCCTTTAAGAATAGTGCAACACCAGTGGGAACCGCAAAAACAGTCATGTGCGGCACGTATCCAGTAATCCACGCCGTTGGACCGAATTTCTCTAATTATTTGGAATCTGAAGGGGACCGGGAATTGGCAGCTGCCTATCGAGAAGTCGCAAAGGAAGTAACTAGACTGGGAGTAAATAGTGTAGCTATACCTCTCCTCTCCACAGGTGTATACTCAGGAGGGAAAGATAGGCTGACCCAGTCACTGAACCACCTCTTCACAGCCATGGACTCGACGGATGCAGACGTGGTCATCTACTGTCGCGACAAAGAATGGGAGAAGAAAATATCCGAGGCCATACAGATGCGGACTCAAGTGGAGTTGCTGGATGAGCACATCTCCATAGACTGCGATATTGTTCGCGTGCACCCTGACAGCAGCTTGGCAGGCAGAAAAGGATACAGCACCACGGAAGGCGCACTGTACTCATATCTAGAAGGGACTCGTTTTCACCAGACGGCAGTGGACATGGCAGAGATATATACTATGTGGCCAAAGCAAACAGAGGCCAACGAGCAAGTCTGCCTATATGCCCTGGGGGAAAGTATTGAATCGATCAGGCAGAAATGCCCGGTGGATGATGCAGATGCATCGTCTCCTCCAAAAACTGTCCCGTGCCTTTGCCGTTACGCCATGACTCCGGAACGCGTCACCCGACTTCGCATGAATCACGTCACAAGTATAATTGTGTGTTCCTCGTTTCCCCTTCCAAAGTACAAAATAGAAGGAGTGCAAAAAGTCAAATGCTCTAAGGTAATGCTATTTGACCACAACGTGCCATCACGCGTAAGTCCAAGGGAATATAGATCTTCCCCAGAGGCTGCACAGGAAGCGAGTACAACCACGTCACTGACGCATAGCCAATTCGACCTAAGCGTTGACGGCGAGATACTACCCGTCCCGTCAGATCTGGATGCTGACGCCCCAGCCCTAGAACCAGCTCTAGACGACAGGGCGACACACNNNNNNNNNNNNNNNNNCGGAAACCTTGCGGCCGTGTCTGACTGGGTAATGAGCACCGTACCTGTCGCGCCGCCCAGAAGAAGGCGAGGGAGAAACCTGACTGTGACATGCGACGAGAGAGAAGGGAACATAACACCCATGGCTAGCGTCCGATTCTTTAGGGCAGAGCTGCGTCCGGTCGTACAAGAAACAGCGGAGACGCGTGACACAGCAATGTCTCTTCAGGCACCGCCGAGTACCGCCACGGAACTGAATCATCCGCCGATCTCCTTCGGAGCACCAAGCGAGACGTTCCCCATCACATTTGGGGACTTCAACGAAGGAGAAATCGAAAGCTTGTCTTCTGAGCTGCTAACTTTCGGAGACTTCCTACCCGGAGAAGTGGATGACTTGACAGATAGCGACTGGTCCACGTGCTCAGACACGGACGACGAGTTATGACTAGACAGGGCAGGTGGGTATATATTCTCGTCGGACACCGGTCCAGGTCATTTACAACAGAAGTCAGTACGCCAGTCAGTGCTGCCGGTGAACACCCTGGAGGAAGTCCACGAGGAGAAGTGTTACCCACCTAAGTTGGATGAAGTAAAGGAGCAACTATTACTTAAGAAACTCCAGGAGAGTGCATCCATGGCCAACAGAAGCAGGTACCAGTCGCGCAAAGTAGAAAACATGAAAGCAACAATCATCCAGAGACTAAAGAGAGGCTGTAGACTATACTTAATGTCAGAGACCTCAAAAGTCCCTACTTACCGGACCACATATCCGGCGCCTGTGTACTCGCCTCCGGTCAACGTCCGACTGTCCAACCCCGAGTCCGCAGTGGCAGCATGCAATGAGTTCCTAGCTAGAAACTATCCAACTGTCTCATCATACCAAATTACCGACGAGTATGATGCATATTTAGACATGGTGGACGGGTCGGAGAGTTGCCTGGATCGAGCGACATTCAATCCGTCAAAACTTAGGAGCTACCCGAAACAGCACGCTTACCATGCGCCATCCATCAGAAGCGCTGTACCGTCCCCATTCCAGAACACACTACAGAATGTACTGGCAGCAGCCACGAAAAGAAACTGCAACGTCACACAGATGAGGGAATTACCCACTTTGGACTCAGCAGTATTCAACGTGGAGTGTTTTAAAAAATTCGCATGCAACCAAGAATACTGGGAAGAATTTGCTGCCAGCCCTATTAGGATAACAACTGAGAATTTAACAACCTATGTTACTAAACTAAAAGGGCCAAAAGCAGCAGCGCTATTTGCAAAAACCCACAATCTGCTGCCACTGCAGGAAGTACCAATGGATAGGTTCACAGTAGATATGAAAAGGGACGTGAAGGTGACTCCTGGTACAAAGCACACAGAGGAAAGACCTAAGGTGCAGGTTATACAGGCGGCTGAACCCTTGGCGACAGCATACCTATGTGGGATTCACAGAGAGCTGGTTAGGAGGCTGAACGCCGTCCTCCTACCCAATGTACATACACTATTTGATATGTCTGCCGAGGATTTCGATGCCATCATAGCCGCACACTTTAAGCCAGGAGACACTGTCTTAGAAACGGACATAGCCTCCTTTGACAAGAGCCAAGATGATTCACTTGCGCTTACTGCCTTGATGTTGTTAGAAGATTTAGGGGTGGATCACTCCCTGTTGGACTTGATAGAGGCCGCTTTTGGAGAGATTTCCAGCTGTCATCTACCGACAGGTACGCGCTTCAAGTTCGGCGCCATGATGAAATCTGGTATGTTCCTAACTCTGTTCGTCAACACATTGCTAAACATNNNNNNNNNNNNNNNNNNNNNNNNNNNNNGTCTGACAAAATCCGCGTGCGCGGCCTTCATCGGCGACGACAACATAATACATGGAGTCGTCTCCGATGAATTGATGGCAGACAGATGCGCCACTTGGATGAACATGGAAGTGAAGATCATAGATGCAGTTGTATCCTTGAAAGCCCCTTACTTTTGTGGAGGGTTTATACTGCACGATACTGTGACGGGAACAGCCTGCAGAGTGGCAGACCCGCTAAAAAGGCTATTCAAACTGGGCAAACCGCTAGCGGCAGGTGACGAACAAGATGAAGATAGAAGACGAGCGCTGGCTGACGAAGTGATCAGATGGCAACGAACAGGGCTAATTGATGAGTTGGAGAAAGCGGTATACTCTAGGTATGAAGTGCAGGGTATATCAGTTGTGGTAATGTCCATGGCCACCTTTGCAAGCTCCAGATCTAACTTCGAGAAGCTCAGAGGACCCGTCATAACTTTGTACGGCGGTCCTAAATAGNNNNNNNNNNNNNNNNNNNNNNNNNNNNNNNNNNNNNNNNNNNNNNNNNNNNNNNNNNNNNNGCGCCCCACTATCCAAGTAATCAGGCCCAGACCGCGCCCTCAGAGGCAAGCCGGGCAACTTGCCCAGCTGATCTCAGCAGTTAATAAACTGACAATGCGCGCGGTACCCCAACAGAAGCCACGCAGGAATCGGAAGAATAAGAAGCAAAAGCAAAAGCGACAGGCGCCACAAAACAACACAAACCAAAAGAAGCAGCCGCCTAAAAAGAAACCAGCTCAAAAGAAAAAGAAGCCGGGCCGCAGAGAGAGGATGTGCATGAAAATCGAAAATGATTGTATTTTTGAAGTCAAGTATGAAGGTAAGGTAACAGGTTACGCGTGCTTGGTGGGGGACAAAGTAATGAAACCAGCACACGTAAAGGGGACCATCGATAACGCGGACCTGGCCAAACTGGCCTTTAAGCGGTCATCTAAGTATGACCTTGAATGCGCGCAGATACCCGTGCACATGAAGTCCGACGCTTCGAAGTTCACCCATGAGAAACCAGAGGGGTACTACAACTGGCACCACGGAGCAGTACAGTACTCAGGAGGCCGGTTCACCATCCCCACAGGTGCTGGCAAACCAGGGGACAGCGGCAGACCGATCTTCGACAACAAGGGACGCGTGGTGGCCATAGTCTTAGGAGGAGCTAATGAAGGAGCCCGTACAGCCCTCTCGGTGGTGACCTGGAATAAAGACATTGTCACTAAAATCACCCCCGAGGGGGCCGAAGAGTGGAGTCTTACCATCCCAGTCATGTGCCTGCTGGCAAATACCACGTTCCCCTGCTCCCAGCCCCCTTGCACTCCCTGCTGCTATGAAAGGGAACCAGAGGAAACCCTACGCATGCTTGAGGACAACGTCATGAGACCTGGGTACTATCAGCTGCTACAAGCATCCTTAACATGTTCTCCCCACCGTCAGCGACGCAGTACCAAGGACAACTTCAATGTCTATAAAGCCACAAGACCGTACTTAGCTCACTGTCCCGACTGTGGAGAAGGGCACTCGTGCCATAGTCCCGTAGCATTAGAACGCATCAGAAATGAAGCGACAGACGGGACGCTGAAAATCCAGGTCTCCTTGCAAATCGGAATAAAGACGGATGATAGCCACGATTGGACCAAGCTGCGTTACATGGACAACCACACGCCAGCGGACGCAGAGAGGGCGGGGCTATTTGTAAGAACATCAGCACCGTGCACGATTACTGGAACAATGGGACACTTCATCCTGACCCGATGTCCGAAAGGGGAAACTCTGACGGTGGGATTCACTGACAGTAGGAAGATCAGTCACTCATGTACGCACCCATTTCACCACGACCCTCCTGTGATAGGCCGGGAGAAATTCCATTCCCGACCGCAGCACGGTAAAGAGCTGCCTTGCAGCACGTACGTGCAGAGCACCGCCGCAACTACCGAGGAGATAGAGGTACACATGCCCCCAGACACCCCTGATCGCACATTGATGTCACAACAGTCCGGCAACGTAAAGATCACAGTTAATGGCCAGACGGTGCGGTACAAGTGTAATTGCGGTGGCTCAAATGAAGGACTAATAACTACAGACAAAGTGATTAATAACTGCAAAGTTGATCAATGTCATGCCGCGGTCACCAATCACAAAAAGTGGCAGTACAACTCCCCTCTGGTCCCGCGTAATGCTGAACTTGGGGACCGAAAAGGAAAAATCCACATCCCGTTTCCGCTGGCAAATGTAACATGCAGGGTGCCTAAAGCAAGGAACCCCACCGTGACGTACGGGAAAAACCAAGTCATCATGCTACTGTATCCCGACCACCCAACACTCCTGTCCTACCGGAACATGGGAGAAGAACCAAACTACCAAGAAGAGTGGGTGACGCATAAGAAGGAAGTCGTGCTAACCGTGCCGACTGAAGGGCTCGAGGTCACGTGGGGTAACAACGAGCCGTATAAGTATTGGCCGCAGTTATCTACAAACGGTACAGCCCATGGCCACCCGCATGAGATAATTCTGTATTATTATGAGCTGTACCCTACTATGACTGTAGTAGTTGTGTCAGTGGCCTCGTTCGTACTCCTGTCGATGGTGGGTGTGGCAGTGGGGATGTGCATGTGTGCACGACGCAGATGCATCACACCGTACGAACTGACACCAGGAGCTACCGTCCCTTTCCTGCTTAGCTTAATATGCTGCATCAGAACAGCTAAAGCGGCCACATACCAAGAGGCTGCGGTATACCTGTGGAATGAACAGCAACCTTTGTTTTGGCTACAAGCCCTTATTCCGCTGGCAGCCCTGATTGTCCTATGCAACTGTCTGAGACTCTTACCATGCTGCTGTAAAACGTTGGCTTTTTTAGCCGTAATGAGCGTCGGTGCCCACACTGTGAGCGCGTACGAACACGTAACAGTGATCCCGAACACGGTGGGAGTACCGTATAAGACTCTAGTCAATAGACCGGGCTACAGTCCCATGGTATTGGAGATGGAACTACTGTCAGTCACTTTGGAGCCAACGCTATCGCTTGATTACATCACGTGCGAGTACAAAACCGTTATCCCGTCTCCGTACGTGAAATGCTGCGGTACAGCAGAGTGCAAGGACAAAAACCTACCTGACTACAGCTGTAAGGTCTTCACCGGCGTCTACCCATTTATGTGGGGCGGAGCCTACTGCTTCTGCGACGCTGAAAACACGCAATTGAGCGAAGCACACGTGGAGAAGTCCGAATCGTGCAAAACAGAATTTGCATCAGCATACAGGGCTCATACCGCATCCGCATCAGCTAAGCTCCGCGTCCTTTACCAAGGAAATAACATCACTGTAACTGCCTATGCTAACGGCGACCATGCCGTCACAGTTAAGGACGCCAAATTCATTGTGGGGCCAATGTCTTCAGCCTGGACACCTTTCGACAACAAAATTGTGGTGTACAAAGGTGACGTCTATAACATGGACTACCCGCCCTTTGGCGCAGGAAGACCAGGACAATTTGGCGATATCCAAAGTCGCACACCTGAGAGTACAGACGTCTATGCTAATACACAACTGGTACTGCAGAGACCGGCTGCGGGTACGGTACATGTGCCATACTCTCAGGCACCATCTGGCTTTAAGTATTGGCTAAAAGAACGAGGGGCGTCGCTGCAGCACACAGCACCATTTGGCTGCCAAATAGCAACAAACCCGGTAAGAGCGGTGAATTGCGCCGTAGGGAACATGCCCATCTCCATCGACATACCGGATGCGGCCTTCATTAGGGTCGTCGACGCGCCCTCTTTAACGGACATGTCGTGCGAGGTACCAGCCTGCACCCATTCCTCNNATTTCGGGGGCGTCGCCATTATTAAATATGCAGCCAGCAAGAAAGGCAAGTGTGCGGTGCATTCGATGACCAACGCCGTCACAATTCGGGAAGCTGAGATAGAAGTTGAAGGGAATTCTCAGCTGCAAATCTCTTTCTCGACGGCCTTGGCCAGCGCCGAATTCCGCGTACAAGTCTGTTCTACACAAGTACACTGTGTAGCCGAGTGCCACCCTCCGAAGGACCACATAGTCAATTACCCGGCGTCACATACCACCCTCGGGGTCCAGGACATTTCCGCTNNNNNNNNNNNNNNNNNNNNNNNNNNNNNNNNNNNNNNNNNNNNNNNNNNNNNTGTTGCAGCACTGATTCTAATCGTGGTGCTATGCGTGTCGTTCAGCAGGCACTAA
		</sequence>
		<sequence>
			<taxon idref="097|Brazil|RJ|Duque-de-Caxias|2018-04-02"/>
			ATGGATCCTGTGTACGTGGACATAGACGCTGACAGCGCCTTTTTGAAGGCCCTGCAACGTGCGTACCCCATGTTTGAGGTGGAACCCAGGCAGGTCACACCGAATGACCATGCTAATGCTAGAGCGTTCTCGCATCNNNNNNNNNNNNNNNNNNNNNNNNNNNNNNNNNNNNNNNNNNNNNNNNNNNNNNNNNNNNNNNNNNNNNNNAGGAGGATGATGTCGGACAGGAAGTACCACTGCGTCTGCCCGATGCGCAGCGCAGAAGATCCCGAGAGACTCGCCAATTATGCGAGAAAGCTAGCATCTGCTGCAGGAAAAGTCCTGGACAGAAACATCTCTGGAAAGATCGGGGACTTACAAGCAGTAATGGCCGTGCCAGACACGGAGACGCCAACATTCTGCTTGCACACAGATGTCTCATGTAGACAGAGAGCAGACGTCGCGATATACCAAGACGTCTATGCTGTACACGCACCCACGTCGCTATACCACCAGGCGATTAAAGGGGTCCGAGTGGCGTACTGGGTAGGGTTCGACACAACCCCGTTCATGTACAATGCCATGGCGGGTGCCTACCCCTCATATTCGACAAACTGGGCAGACGAGCAGGTACTGAAGGCTAAGAACATAGGATTATGTTCAACAGACCTGACGGAAGGTAGACGAGGTAAATTGTCTATTATGAGAGGGAAGAAGCTAAAACCGTGTGACCGTGTGCTGTTCTCAGTAGGGTCAACGCTCTACCCGGAAAGCCGCAAGCTACTTAAGAGCTGGCACTTACCATCGGTGTTCCATCTAAAGGGCAAACTCAGCTTCACATGCCGCTGTGATACAGTGGTTTCGTGCGAGGGCTACGTCGTTAAGAGAATAACGATGAGCCCAGGCCTTTATGGAAAAACCACAGGGTATGCGGTAACCCACCACGCAGACGGATTCTTGATGTGCAAGACTACCGACACGGTTGACGGCGAAAGAGTGTCATTCTCGGTGTGCACATACGTGCCGGCGACCATTTGTGATCAAATGACCGGCATCCTTGCTACAGAAGTCACGCCGGAGGATGCACAGAAGCTGTTGGTGGGGCTGAACCAGAGAATAGTGGTTAACGGCAGAACGCAACGGAATACGAACACCATGAAAAACTATCTGCTTCCCGTGGTCGCCCAAGCCTTCAGTAAGTGGGCAAAGGAGTGCCGGAAAGACATGGAAGATGAAAAACTCCTGGGGGTCAGAGAAAGAACACTGACCTGCTGCTGTCTATGGGCATTCAAGAAGCANNNNNNNNNNNNNNNNNNNNNNNNNNNNNNTACCCAGTCAATTCAGAAGGTTCAGGCCGAGTTTGACAGCTTTGCGGTACCGAGCCTGTGGTCGTCCGGGTTGTCAATCCCCTTGAGGACTAGAATCAAATGGTTGTTAAGCAAGGTGCCAAAAACCGACCTGATCCCATATAGCGGGGACGCCCAAGAAGCCCGGGACGCAGAAAAAGAAGCAGAGGAAGAACGAGAAGCAGAACTGACTCGTGAAGCCCTACCACCTCTACAGGCAGCACAGGAAGATGTTCAGGTCGAAATCGACGTGGAACAGCTTGAGGGCAGAGCGGGTGCAGGAATAATAGAGACTCCTAGAGGAGCTATCAAAGTTACTGCCCAACCAACAGACCACGTCGTGGGAGAGTACCTGGTACTTTCCCCGCAGACCGTACTACGGAGCCAGAAGCTCAGCCTAATTCACGCTTTGGCGGAGCAAGTGAAGACGTGCACGCACAGCGGACGAGCAGGGAGGTACGCGGTCGAAGCGTACGACGGCCGAGTCCTAGTGCCCTCAGGCTATGCAATCTCGCCTGAAGACTTCCAGAGTCTAAGCGAAAGCGCAACGATGGTGTATAACGAAAGAGAGTTCGTAAACAGAAAGCTACACCACATTGCGATGCACGGACCAGCCCTGAACACCGACGAAGAGTCGTATGAGCTGGTGAGGGCAGAGAGGACAGAACACGAGTACGTCTACGATGTGGACCAGAGAAGATGCTGTAAGAAGGAAGAAGCTGCAGGACTGGTACTGGTGGGCGACTTGACTAATCCGCCCTACCACGAATTCGCATATGAAGGGCTAAAAATCCGCCCTGCCTGCCCATACAAAATTGCAGTCATAGGAGTCTTCGGAGTACCAGGATCCGGCAAGTCAGCTATTATCAAGAACCTAGTTACCAGGCAAGACCTGGTGACTAGCGGAAAGAAAGAAAACTGCCAAGAAATCACCACCGACGTGATGAGACAGAGAGGTCTAGAGATATCTGCACGTACGGTTGACTCGCTGCTCTTGAATGGATGCAACAGGCCAGTCGACGTGTTGTACGTAGACGAGGCGTTTGCGTGCCACTCTGGAACGTTACTTGCTTTGATCGCCTTGGTTAGACCAAGGCAGAAAGTTGTACTCTGTGGTGACCCGAAGCAGTGCGGCTTCTTCAATATGATGCAGATGAAAGTCAACTATAATCACAACATCTGCACCCAAGTGTACCACAAAAGTATCTCCAGGCGGTGTACACTGCCTGTGACCGCCATTGTGTCATCGTTGCATTACGAAGGCAAAATGCGCACTACGAATGAGTACAACAAGCCGATTGTAGTGGACACTACAGGCTCAACAAAACCTGACGCTGGAGATCTCGTGTTAACGTGCTTCAGAGGGTGGGTTAAACAACTGCAAATTGACTATCGTGGATACGAGGTCATGACAGCAGCCGCATCCCAAGGGTTAACCAGAAAAGGAGTTTATGCAGTTAGGCAAAAAGTTAATGAAAACCCGCTCTATGCATCAACGTCAGAGCACGTCAACGTACTCCTAACACGTACGGAAGGTAAACTGGTATGGAAGACACTTTCCGGTGACCCGTGGATAAAGACGCTGCAGAACCCACCGAAAGGAAACTTCAAAGCAACTATCAAGGAGTGGGAGGTGGAGCATGCATCAATAATGGCGGGCATCTGCAGTCACCAAATGACCTTTGATACATTCCAAAACAAAGCCAATGTTTGTTGGGCTAAGAGCTTGGTCCCTATCCTCGAAACAGCGGGGATAAAACTAAATGATAGGCAGTGGTCCCAGATAATTCAAGCCTTCAAAGAAGATAAAGCATACTCACCTGAAGTAGCCCTGAATGAAATATGCACGCGCATGTATGGGGTGGATTTAGACAGTGGGCTATTTTCTAAACCATTGGTGTCTGTGTATTACTCGGATAACCACTGGGATAATAGGCCTGGAGGGAAGATGTTCGGATTCAACCCCGAGGCAGCATCCATTCTAGAAAGAAAGTATCCATTCACAAAAGGGAAGTGGAACATCAACAAGCAGATCTGTGTGACCACCAGGAGGATAGAAGACTTTAACCCTACCACCAATATTATACCGGCCAATAGGAGACTACCACACTCATTAGTGGCCGAACACCGCCCAGTAAAAGGGGAAAGAATGGAATGGCTGGTTAATAAGATAAACGGCCACCACGTGCTCCTGGTCAGTGGCTATAATCTTGTACTGCCTACTAAGAGAGTCACTTGGGTAGCGCCACTAGGTGTCCGCGGAGCGGACTACACATACAACCTAGAGTTGGGTCTGCCAGCAACGCTTGGCAGGTATGACCTAGTGGTCATAAACATCCACACACCTTTTCGCATACACCATTACCAACAGTGCGTAGACCACGCAATGAAACTGCAAATGCTCGGGGGTGACTCATTGAGACTGCTCAAACCGGGTGGCTCTCTATTGATCAGAGCATATGGTTACGCAGATAGAACCAGTGAACGAGTCATCTGCGTGTTGGGACGCAAGTTCAGATCGTCTAGAGCGTTGAAACCACCATGTGTCACCAGCAACACTGAGATGTTTTTCCTATTCAGCAACTTTGACAATGGCAGAAGGAATTTCACAACTCATGTCATGAATAATCAACTGAATGCAGCCTTTGTAGGACAGGCCACCCGAGCAGGATGTGCACCGTCGTACCGGGTAAAACGCATGGACATCGCGAAGAACGATGAAGAGTGCGTAGTTAACGCCGCTAACCCTCGCGGGTTACCGGGTGACGGTGTTTGCAAGGCAGTATACAAAAAATGGCCGGAGTCCTTTAAGAATAGTGCAACACCAGTGGGAACCGCAAAAACAGTCATGTGCGGTACGTATCCAGTAATCCACGCCGTTGGACCGAATTTCTCTAATTATTTGGAATCTGAAGGGGACCGGGAATTGGCAGCTGCCTATCGAGAAGTCGCAAAGGAAGTAACTAGACTGGGAGTAAATAGTGTAGCTATACCTCTCCTCTCCACAGGTGTATACTCAGGAGGGAAAGATAGGCTGACCCAGTCACTGAACCACCTCTTCACAGCCATGGACTCGACGGATGCAGACGTGGTCATCTACTGTCGCGACAAAGAATGGGAGAAGAAAATATCCGAGGCCATACAGATGCGGACTCAAGTGGAGATGCTGGATGAGCACATCTCCATAGACTGCGATATTGTTCGCGTGCACCCTGACAGCAGCTTGGCAGGCAGAAAAGGATACAGCACCACGGAAGGCGCACTGTACTCATATCTAGAAGGGACTCGTTTTCACCAGACGGCAGTGGACATGGCAGAGATATATACTATGTGGCCAAAGCAAACAGAGGCCAACGAGCAAGTCTGCCTATATGCCCTGGGGGAAAGTATTGAATCGATCAGGCAGAAATGCCCGGTGGATGATGCAGATGCATCGTCTCCTCCAAAAACTGTCCCGTGCCTTTGCCGTTACGCCATGACTCCGGAACGCGTCACCAGACTTCGCATGAACCACGTCACAAGTATAATTGTGTGTTCCTCGTTTCCCCTTCCAAAGTACAAAATAGAAGGAGTGCAAAAAGTCAAATGTTCTAAGGTAATGCTATTTGACCACAACGTGCCATCACGCGTAAGTCCAAGGGAATATAGATCTTCCCCGGAGGCTGCACAGGAAGCGAGCACAACCACGTCACTGACGCATAGCCAATTCGACCTAAGCGTTGACGGCGAGATACTACCCGTCCCGTCAGATCTGGATGCTGACGCCCCAGCCCTAGAACCAGCTCTAGACGACAGGGCGACACACNNNNNNNNNNNNNNNNNNNNNNNNNNNNNNNNNNNNNNNNACTGGGTAATGAGCACCGTACCTGTCGCGCCGCCCAGAAGAAGGCGAGGGAGAAACCTGACTGTGACATGCGACGAGAGAGAAGGGAACATAACACCCATGGCTAGCGTCCGATTCTTTAGGGCAGAGCTGCGTCCGGTCGTACAAGAAACAGCGGAGACGCGTGACACAGCAATGTCTCTTCAGGCACCGCCGAGTACCGCCACGGAACTGAATCATCCGCCGATCTCCTTCGGAGCACCAAGCGAGACGTTCCCCATTACATTTGGGGACTTCAACGAAGGAGAAATCGAAAGCTTGTCTTCTGAGCTGCTAACTTTCGGAGACTTCCTACCCGGAGAAGTGGATGACTTGACAGATAGCGACTGGTCCACGTGCTCAGACACGGACGACGAGTTATGACTAGACAGGGCAGGTGGGTATATATTCTCGTCGGACACCGGTCCAGGTCATTTACAACAGAAGTCAGTACGCCAGTCAGTGCTGCCGGTGAACACCCTGGAGGAAGTCCACGAGGAGAAGTGTTACCCACCTAAGTTGGATGAAGTAAAGGAGCAACTATTACTTAAGAAACTCCAGGAGAGTGCATCCATGGCCAACAGAAGCAGGTACCAGTCGCGCAAAGTAGAAAACATGAAAGCAACAATCATCCAGAGACTAAAGAGAGGCTGTAGACTATACTTAATGTCAGAGACCTCAAAAGTCCCTACTTACCGGACCACATATCCGGCGCCTGTGTACTCGCCTCCGGTCAACGTCCGACTGTCCAACCCCGAGTCCGCAGTGGCAGCATGCAATGAGTTCCTAGCTAGAAACTATCCAACTGTCTCATCATACCAAATTACCGACGAGTATGATGCATATTTAGACATGGTGGACGGGTCGGAGAGTTGCCTGGATCGAGCGACATTCAATCCGTCAAAACTTAGGAGCTACCCGAAACAGCACGCTTACCATGCGCCCTCCATCAGAAGCGCTGTACCGTCCCCATTCCAGAACACACTACAGAATGTACTGGCAGCAGCCACGAAAAGAAACTGCAACGTCACACAGATGAGGGAATTACCCACTTTGGACTCAGCAGTATTCAACGTGGAGTGTTTTAAAAAATTCGCATGCAACCAAGAATACTGGGAAGAATTTGCTGCCAGCCCTATTAGGATAACAACTGAGAATTTAACAACCTATGTTACTAAACTAAAAGGGCCAAAAGCAGCAGCGCTATTTGCAAAAACCCACAATCTGCTGCCACTGCAGGAAGTACCAATGGATAGGTTCACAGTAGATATGAAAAGGGACGTGAAGGTGACTCCTGGTACAAAGCACACAGAGGAAAGACCTAAGGTGCAGGTTATACAGGCGGCTGAACCCTTGGCGACAGCATACCTATGTGGGATTCACAGAGAGCTGGTTAGGAGGCTGAACGCCGTCCTCCTACCCAATGTACATACACTATTTGATATGTCTGCCGAGGATTTCGATGCCATCATAGCCGCACACTTTAAGCCAGGAGACACTGTTTTAGAAACGGACATAGCCTCCTTTGACAAGAGCCAAGATGATTCACTTGCGCTTACTGCCTTGATGTTGTTAGAAGATTTAGGGGTGGATCACTCCCTGTTGGACTTGATAGAGGCCGCTTTTGGAGAGATTTCCAGCTGTCATCTACCGACAGGTACGCGCTTCAAGTTCGGCGCCATGATGAAATCTGGTATGTTCCTAACTCTGTTCGTCAACACATTGCTAAACATNNNNNNNNNNNNNNNNNNNNNNNNNNNNNGTCTGACAAAATCCGCGTGCGCGGCCTTCATCGGCGACGACAACATAATACATGGAGTCGTCTCCGATGAATTGATGGCAGACAGATGCGCCACTTGGATGAACATGGAAGTGAAGATCATAGATGCAGTTGTATCCTTGAAAGCCCCTTACTTTTGTGGAGGGTTTATACTGCACGATACTGTGACGGGAACAGCCTGCAGAGTGGCAGACCCGCTAAAAAGGCTATTCAAACTGGGCAAACCGCTAGCGGCAGGTGACGAACAAGATGAAGATAGAAGACGAGCGCTGGCTGACGAAGTGATCAGATGGCAACGAACAGGGCTAATTGATGAGTTGGAGAAAGCGGTATACTCTAGGTATGAAGTGCAGGGTATATCAGTTGTGGTAATGTCCATGGCCACCTTTGCAAGCTCCAGATCTAACTTCGAGAAGCTCAGAGGACCCGTCATAACTTTGTACGGCGGTCCTAAATAGNNNNNNNNNNNNNNNNNNNNNNNNNNNNNNNNNNNNNNNNNNNNNNNNNNNNNNNNNNNNNNNNNNNNNNNNNNNNNNNNNNNNNNNNNNNNACCGCGCCCTCAGAGGCAAGCCGGGCAACTTGCCCAGCTGATCTCAGCAGTTAATAAACTGACAATGCGCGCGGTACCCCAACAGAAGCCACGCAGGAATCGGAAGAATAAGAAGCAAAAGCAAAAGCGACAGGCGCCACAAAACAACACAAATCAAAAGAAGCAGCCGCCTAAAAAGAAACCAGCTCAAAAGAAAAAGAAGCCGGGCCGCAGAGAGAGGATGTGCATGAAAATCGAAAATGATTGTATTTTTGAAGTCAAGTATGAAGGTAAGGTAACAGGTTACGCGTGCTTGGTGGGGGACAAAGTAATGAAACCAGCACACGTAAAGGGGACCATCGATAACGCGGACCTGGCCAAACTGGCCTTTAAGCGGTCATCTAAGTATGACCTTGAATGCGCGCAGATACCCGTGCACATGAAGTCCGACGCTTCGAAGTTCACCCATGAGAAACCAGAGGGGTACTACAACTGGCACCACGGAGCAGTACAGTACTCAGGAGGCCGGTTCACCATCCCCACAGGTGCTGGCAAACCAGGGGACAGCGGCAGACCGATCTTCGACAACAAGGGACGCGTGGTGGCCATAGTCTTAGGAGGAGCTAATGAAGGAGCCCGTACAGCCCTCTCGGTGGTGACCTGGAATAAAGACATTGTCACTAAAATCACCCCCGAGGGGGCCGAAGAGTGGAGTCTTGCCATCCCAGTCATGTGCCTGCTGGCAAATACCACGTTCCCCTGCTCCCAGCCCCCTTGCACTCCCTGCTGCTATGAAAGGGAACCAGAGGAAACCCTACGCATGCTTGAGGACAACGTCATGAGACCTGGGTACTATCAGCTGCTACAAGCATCCTTAACATGTTCTCCCCACCGTCAGCGACGCAGTACCAAGGACAACTTCAATGTCTATAAAGCCACAAGACCGTACTTAGCTCACTGTCCCGACTGTGGAGAAGGGCACTCGTGCCATAGTCCCGTAGCATTAGAACGCATCAGAAATGAAGCGACAGACGGGACGCTGAAAATCCAGGTCTCCTTGCAAATCGGAATAAAGACGGATGATAGCCACGATTGGACCAAGCTGCGTTACATGGACAACCACACGCCAGCGGACGCAGAGAGGGCGGGGCTATTTGTAAGAACATCAGCACCGTGCACGATTACTGGAACAATGGGACACTTCATCCTGACCCGATGTCCGAAAGGGGAAACTCTGACGGTGGGATTCACTGACAGTAGGAAGATCAGTCACTCATGTACGCACCCATTTCACCACGACCCTCCTGTGATAGGCCGGGAGAAATTCCATTCCCGACCGCAGCACGGTAAAGAGCTGCCTTGCAGCACGTACGTGCAGAGCACCGCCGCAACTACCGAGGAGATAGAGGTACACATGCCCCCAGACACCCCTGATCGCACACTGATGTCACAACAGTCCGGCAACGTAAAGATCACAGTTAATGGCCAGACGGTGCGGTACAAGTGTAATTGCGGTGGCTCAAATGAAGGACTAATAACTACAGACAAAGTGATTAATAACTGCAAAGTTGATCAATGTCATGCCGCGGTCACCAATCACAAAAAGTGGCAGTACAACTCCCCTCTGGTCCCGCGTAATGCTGAACTTGGGGACCGAAAAGGAAAAATCCACATCCCGTTTCCGCTGGCAAATGTAACATGCAGGGTGCCTAAAGCAAGGAACCCCACCGTGACGTACGGGAAAAACCAAGTCATCATGCTACTGTATCCCGACCACCCAACACTCCTGTCCTACCGGAACATGGGAGAAGAACCAAACTACCAAGAAGAGTGGGTGACGCATAAGAAGGAAGTCGTGCTAACCGTGCCGACTGAAGGGCTCGAGGTCACGTGGGGTAACAACGAGCCGTATAAGTATTGGCCGCAGTTATCTACAAACGGTACAGCCCATGGCCACCCGCATGAGATAATTCTGTATTATTATGAGCTGTACCCTACTATGACAGTAGTAGTTGTGTCAGTGGCCTCGTTCGTACTCCTGTCGATGGTGGGTGTGGCAGTGGGGATGTGCATGTGTGCACGACGCAGATGCATCACACCGTACGAACTGACACCAGGAGCTACCGTCCCTTTCCTGCTTAGCCTAATATGCTGCATCAGAACAGCTAAAGCGGCCACATACCAAGAGGCTGCGGTGTACCTGTGGAATGAACAGCAACCTTTGTTTTGGCTACAAGCCCTTATTCCGCTGGCAGCCCTGATTGTCCTATGCAACTGTCTGAGACTCTTACCATGCTGCTGTAAAACGTTGGCTTTTTTAGCCGTAATGAGCGTCGGTGCCCACACTGTGAGCGCGTACGAACACGTAACAGTGATCCCGAACACGGTGGGAGTACCGTATAAGACTCTAGTCAATAGACCGGGCTACAGTCCCATGGTATTGGAGATGGAACTACTGTCAGTCACTTTGGAGCCAACGCTATCGCTTGATTACATCACGTGCGAGTACAAAACCGTTATCCCGTCTCCGTACGTGAAATGCTGCGGTACAGCAGAGTGCAAGGACAAAAACCTACCTGACTACAGCTGTAAGGTCTTCACCGGCGTCTACCCATTTATGTGGGGCGGAGCCTACTGCTTCTGCGACGCTGAAAACACGCAATTGAGCGAAGCACACGTGGAGAAGTCCGAATCATGCAAAACAGAATTTGCATCAGCATACAGGGCTCATACCGCATCCGCATCAGCTAAGCTCCGCGTCCTTTACCAAGGAAATAACATCACTGTAACTGCCTATGCTAACGGCGACCATGCCGTCACAGTTAAGGACGCCAAATTCATTGTGGGGCCAATGTCTTCAGCCTGGACACCTTTCGACAACAAAATTGTGGTGTACAAAGGTGACGTCTATAACATGGACTACCCGCCCTTTGGCGCAGGAAGACCAGGACAATTTGGCGATATCCAAAGTCGCACACCCGAGAGTACAGACGTCTATGCTAATACACAACTGGTACTGCAGAGACCGGCTGCGGGTACGGTACATGTGCCATACTCTCAGGCACCATCTGGCTTTAAGTATTGGCTAAAAGAACGAGGGGCGTCGCTGCAGCACACAGCACCATTTGGCTGCCAAATAGCAACAAACCCGGTAAGAGCGATGAATTGCGCCGTAGGGAACATGCCCATCTCCATCGACATACCGGATGCGGCCTTCATTAGGGTCGTCGACGCGCCCTCTTTAACGGACATGTCGTGCGAGGTACCAACCTGCACCCATTCCTNNNATTTCGGGGGCGTCGCCATTATTAAATATGCAGCCAGCAAGAAAGGCAAGTGTGCGGTGCATTCGATGACCAACGCCGTCACAATTCGGGAAGCTGAGATAGAAGTTGAAGGGAATTCTCAGCTGCAAATCTCTTTCTCGACGGCCTTGGCCAGCGCCGAATTCCGCGTACAAGTCTGTTCTACACAAGTACACTGTGTAGCCGAGTGCCACCCTCCGAAGGACCACATAGTCAATTACCCGGCGTCACATACCACCCTCGGGGTCCAGGACATTTCCG-TACGGCNNNNNNNNNNNNNNNNNNNNNNNNNNNNNNNNNNNNNNNNNNNNNNNNNGTTGCAGCACTGATCCTAATCGTGGTGCTATGCGTGTCGTTCAGCAGGCACTAA
		</sequence>
		<sequence>
			<taxon idref="099|Brazil|RJ|Duque-de-Caxias|2018-04-02"/>
			ATGGATCCTGTGTACGTGGACATAGACGCTGACAGCGCCTTTTTGAAGGCCCTGCAACGTGCGTACCCCATGTTTGAGGTGGAACCCAGGCAGGTCACACCGAATGACCATGCTAATGCTAGANNNNNNNNNNNNNNNNNNNNNNNNNNNNNNNNNNNNNNNNNNNNNNNNNNNNNNNNNNNNNNNNNNNNNNNNNNNNNNNNNNNNNNNNNGATGATGTCGGACAGGAAGTACCACTGCGTCTGCCCGATGCGCAGCGCAGAAGATCCCGAGAGACTCGCCAATTATGCGAGAAAGCTAGCATCTGCTGCAGGAAAAGTCCTGGACAGAAACATCTCTGGAAAGATCGGGGACTTACAAGCAGTAATGGCCGTGCCAGACACGGAGACGCCAACATTCTGCTTGCACACAGATGTCTCATGTAGACAGAGAGCAGACGTCGCGATATACCAAGACGTCTATGCTGTACACGCACCCACGTCGCTATACCACCAGGCGATTAAAGGGGTCCGAGTGGCGTACTGGGTAGGGTTCGACACAACCCCGTTCATGTACAATGCCATGGCGGGTGCCTACCCCTCATATTCGACAAACTGGGCAGACGAGCAGGTACTGAAGGCTAAGAACATAGGATTATGTTCAACAGACCTGACGGAAGGTAGACGAGGTAAATTGTCTATTATGAGAGGGAAGAAGCTAAAACCGTGTGACCGTGTGCTGTTCTCAGTAGGGTCAACGCTCTACCCGGAAAGCCGCAAGCTACTTAAGAGCTGGCACTTACCATCGGTGTTCCATCTAAAGGGCAAACTCAGCTTCACATGCCGCTGTGATACAGTGGTTTCGTGCGAGGGCTACGTCGTTAAGAGAATAACGATGAGCCCAGGCCTTTATGGAAAAACCACAGGGTATGCGGTAACCCACCACGCAGACGGATTCTTGATGTGCAAGACTACCGACACGGTTGACGGCGAAAGAGTGTCATTCTCGGTGTGCACATACGTGCCGGCGACCATTTGTGATCAAATGACCGGCATCCTTGCTACAGAAGTCACGCCGGAGGATGCACAGAAGCTGTTGGTGGGGCTGAACCAGAGAATAGTGGTTAACGGCAGAACGCAACGGAATACGAACACCATGAAAAACTATCTGCTTCCCGTGGTCGCCCAAGCCTTCAGTAAGTGGGCAAAGGAGTGCCGGAAAGACATGGAAGATGAAAAACTCCTGGGGGTCAGAGAAAGAACACTGACCTGCTGCTGTCTATGGGCATTCAAGAAGCAGAAAACACACACGGTCTACAAGAGGCCTGATACCCAGTCAATTCAGAAGGTTCAGGCCGAGTTTGACAGCTTTGTGGTACCGAGCCTGTGGTCGTCCGGGTTGTCAATCCCCTTGAGGACTAGAATCAAATGGTTGTTAAGCAAGGTGCCAAAAACCGACCTGATCCCATATAGCGGGGACGCCCAAGAAGCCCGGGACGCAGAAAAAGAAGCAGAGGAAGAACGAGAAGCAGAACTGACTCGTGAAGCCCTACCACCTCTACAGGCAGCACAGGAAGATGTTCAGGTCGAAATCGACGTGGAACAGCTTGAGGACAGAGCGGGTGCAGGAATAATAGAGACTCCTAGAGGAGCTATCAAAGTTACTGCCCAACCAACAGACCACGTCGTGGGAGAGTACCTGGTACTTTCCCCGCAGACCGTACTACGGAGCCAGAAGCTCAGCCTAATTCACGCTTTGGCGGAGCAAGTGAAGACGTGCACGCACAGCGGACGAGCAGGGAGGTACGCGGTCGAAGCGTACGACGGCCGAGTCCTAGTGCCCTCAGGCTATGCAATCTCGCCTGAAGACTTCCAGAGTCTAAGCGAAAGCGCAACGATGGTGTATAACGAAAGAGAGTTCGTAAACAGAAAGCTACACCACATTGCGATGCACGGACCAGCCCTGAACACCGACGAAGAGTCGTATGAGCTGGTGAGGGCAGAGAGGACAGAACACGAGTACGTCTACGATGTGGACCAGAGAAGATGCTGTAAGAAGGAAGAAGCTGCAGGACTGGTACTGGTGGGCGACTTGACTAATCCGCCCTACCACGAATTCGCATATGAAGGGCTAAAAATCCGCCCTGCCTGCCCATACAAAATTGCAGTCATAGGAGTCTTCGGAGTACCAGGATCTGGCAAGTCAGCTATTATCAAGAACCTAGTTACCAGGCAAGACCTGGTGACTAGCGGAAAGAAAGAAAACTGCCAAGAAATCACCACCGACGTGATGAGACAGAGAGGTCTAGAGATATCTGCACGTACGGTTGACTCGCTGCTCTTGAATGGATGCAACAGGCCAGTCGACGTGTTGTACGTAGACGAGGCGTTTGCGTGCCACTCTGGAACGTTACTTGCTTTGATCGCCTTGGTTAGACCAAGGCAGAAAGTTGTACTCTGTGGTGACCCGAAGCAGTGCGGCTTCTTCAATATGATGCAGATGAAAGTCAACTATAATCACAACATCTGCACCCAAGTGTACCACAAAAGTATCTNNNNNNNNNNNNNNNNNNNNNNNNCCGCCATTGTGTCGTCGTTGCATTACGAAGGCAAAATGCGCACTACGAATGAGTACAACAAGCCGATTGTAGTGGACACTACAGGCTCAACAAAACCTGNNNNNNNNNNNNNNNNNNNNNNNNNNNNNNNNNNNNNNNNNNNNNNNNNNNNNNNNNNNNNNNNNNNNNNNNNNNNNNNNNNNNNNNNNNNNNNNNNNNNNNNNNNNNNNNNNNNNNNNNNNNNNNNNNNNNNNNNNNNNNNNNNNNNNNNNNNNNNTGCATCAACGTCAGAGCACGTCAACGTACTCCTAACACGTACGGAAGGTAAACTGGTATGGAAGACACTTTCCGGTGACCCGTGGATAAAGACGCTGCAGAACCCACCGAAAGGAAACTTCAAAGCAACTATCAAGGAGTGGGAGGTGGAGCATGCATCAATAATGGCGGGCATCTGCAGTCACNNNNNNNNNNNNNNNNNNNNNNNNNNNNNNNNNNNNNNNNNNNNNNNNNNNNNNNNNNNNNNNNNNNNNNNNNNNNNNNNNNNNNNACTAAATGATAGGCAGTGGTCCCAGATAATTCAAGCCTTCAAAGAAGATAAAGCATACTCACCTGAAGTAGCCCTGAATGAAATATGCACGCGCATGTATGGGGTGGATTTAGACAGTGGGCTATTTTCTAAACCATTGGTGTCTGTGTATTACTCGGATAACCACTGGGATAATAGGCCTGGAGGGAAGATGTTCGGATTCAACCCCGAGGCAGCATCCATTCTAGAAAGAAAGTATCCATTCACAAAAGGGAAGTGGAACATCAACAAGCAGATCTGTGTGACCACCAGGAGGATAGAAGACTTTAACCCTACCACCAATATTATACCGGCCAATAGGAGACTACCACACTCATTAGTGGCCGAACACCGCCCAGTAAAAGGGGAAAGAATGGAATGGCTGGTTAATAAGATANNNNNNNNNNNNNNNNNNNNNNNNNNNNNNNNNNNNNNNNNNNNNNNNNNNNNNNNNNNNNNNNNNNNNNNNNNNNTAGGTGTCCGCGGAGCGGACTACACATACAACCTAGAGTTGGGTCTGCCAGCAACGCTTGGCAGGTATGACCTAGTGGTCATAAACATCCACACACCTTTTCGCATACACCATTACCAACAGTGCGTAGACCACGCAATGAAACTGCAAATGCTCGGGGGTGACTCATTGAGACTGCTCAAACCGGGTGGCTCTCTATTGATCAGAGCATATGGTTACGCAGATAGAACCAGTGAACGAGTCATCTGCGTGTTGGGACGCAAGTTCAGATCGTCTAGAGCGTTGAAACCACCATGTGTCACCAGCAACACTGAGATGTTTTTCCTATTCAGCAACTTTGACAATGGCAGAAGGAATTTCACAACTCATGTCATGAATAATCAACTGAATGCAGCCTTTGTAGGACAGGCCACCCGAGCAGGATGTGCACCGTCGTACCGGGTAAAACGCATGGACATCGCGAAGAACGATGAAGAGTGCGTAGTTAACGCCGCTAACCCTCGCGGGTTACCGGGTGACGGTGTTTGCAAGGCAGTATACAAAAAATGGNNNNNNNNNNNNNNNNNNNNNNNNNNNNNNNNNNNNNNNNNNNNNNNNNNNNNNNNNNNNNNNNNNNNNNNNNNNNNNNNNNNNNNNNNNNNNNNNNNNNNNNNNNNNNNNNNNNNNNNNNNNNGGGAATTGGCAGCTGCCTATCGAGAAGTCGCAAAGGAAGTAACTAGACTGGGAGTAAATAGTGTAGCTATACCTCTCCTCTCCACAGGTGTATACTCAGGAGGGAAAGATAGGCTGACCCAGTCACTGAACCACCTCTTCACAGCCATGGACTCGACGGATGCAGACGTGGTCATCTACTGTCGCGACAAAGAATGGGAGAAGAAAATATCCGAGGCCATACAGATGCGGACTCAAGTGGAGTTGCTGGATGAGCACATCTCCATAGACTGCGATATTGTTCGCGTGCACCCTGACAGCAGCTTGGCAGGCAGAAAAGGATACAGCACCACGGAAGGCGCACTGTACTCATATCTAGAAGGGACTCGTTTTCACCAGACGGCAGTGGACATGGCAGAGATATATACTATGTGGCCAANNNNNNNNNNNNNNNNNNNNNNAGTCTGCCTATATGCCCTGGGGGAAAGTATTGAATCGATCAGGCAGAAATGCCCGGTGGATGATGCAGATGCATCGTCTCCTCCAAAAACTGTCCCGTGCCTTTGCCGTTACGCCATGACTCCGGAACGCGTCACCAGACTTCGCATGAACCACGTCACAAGTATAATTGTGTGTTCCTCGTTTCCCCTTCCAAAGTACAAAATAGAAGGAGTGCAAAAAGTCAANNNNNNNNNNNNNNNNNNNNNNNNNNNNNNNNNNNNNNNNNNNNNNNNNNNNNNNNNNNNNNNNNNNNNNNNNNNNNNNNNNNNNNNNNNNNNNNNNNNNNNNNNNNNNNNNNNNAGCCAATTCGACCTAAGCGTTGACGGCGAGATACTACCCGTCCCGTCAGATCTGGATGCTGACGCCCCAGCCCTAGAACCAGCTCTAGACGACAGGGCGACACACANNNNNNNNNNNNNNNNNNNNNNNNNNNNNNNNNNNNNNNNNNNNNNNNNNNNNNNNNNNNNNNNNNNNNNNNNNNNNNNNNNNNNNNNNNNNNNNNNNNNNNNNACATGCGACGAGAGAGAAGGGAACATAACACCCATGGCTAGCGTCCGATTCTTTAGGGCAGAGCTGCGTCCGGTCGTACAAGAAACAGCGGAGACGCGTGACACAGCAATGTCTCTTCAGGCACCGCCGAGTACCGCCACGGAACTGAATCATCCGCCGATCTCCTTCGGAGCACCAAGCGAGACGTTCCCCATCACATTTGGGGACTNNNNNNNNNNNNNNNNNNNNNNNNNNNNNNNNNNNNNNCTAACTTTCGGAGACTTCCTACCCGGAGAAGTGGATGACTTGACAGATAGCGACTGGTCCACGTGCTCAGACACGGACGACGAGTTATGACTAGACAGGGCAGGTGGGTATATATTCTCGTCGGACACCGGTCCAGGTCATTTACAACAGAAGTCAGTACGCCAGTCAGTGCTGCCGGTGAACACCCTGGAGGAAGTCCACGAGGAGAAGTGTTACCCACCTAAGTTGGATGAAGTAAAGGAGCAACTATTACTTAAGAAACTCCAGGAGAGTGCATCCATGGCCAACAGAAGCAGGNNNNNNNNNNNNNNNNNNNNNNNNNNNNNNNNNNNNNNNNTCCAGAGACTAAAGAGAGGCTGTAGACTATACTTAATGTCAGAGACCTCAAAAGTCCCTACTTACCGGACCACATATCCGGCGCCTGTGTACTCGCCTCCGGTCAACGTCCGACTGTCCAACCCCGAGTCCGCAGTGGCAGCATGCAATGAGTTCCTAGCTAGAAACTATCCAACTGTCTCATCATACCAAATTACCGACGAGTATGATGCATATTTAGACATGGTGGACGGGTCGGAGAGTTGCCTGGATCGAGCGACATTCAATCCGTCAAAACTTAGGAGCTACCCGAAACAGCACGCTTACCATGCGCCCTCCATCAGAAGCGCTGTACCGTCCCCATTCCAGAACACACTACAGAATGTACTGGCAGCAGCCACGAAAAGAAACTGCAACGTCACACAGATGAGGGAATTACCCACTTTGGACTCAGCAGTATTCAACGTGGAGTGTTTTAAAAAATTCGCATGCAACCAAGAATACTGGGAAGAATTTGCTGCCAGCCCTATTAGGATAACAACTGAGAATTTAACAACCTATGTTACTAAACTAAAAGGGCCAAAAGCAGCAGCGCTATTTGCAAAAACCCACAATCTGCTGCCACTGCAGGAAGTACCAATGGATAGGTTCACAGTAGATATGAAAAGGGACGTGAAGGTGACTCCTGGTACAAAGCACACAGAGGAAAGACCTAAGGTGCAGGTTATACAGGCGGCTGAACCCTTGGCGACAGCATACCTATGTGGGATTCACAGAGAGCTGGTTAGGAGGCTGAACGCCGTCCTCCTACCCAATGTACATACANNNNNNNNNNNNNCTGCCGAGGATTTCGATGCCATCATAGCCGCACACTTTAAGCCAGGAGACACTGTTTTAGAAACGGACATAGCCTCCTTTGACAAGAGCCAAGATGATTCACTTGCGCTTACTGCCTTGATGTTGTTAGAAGATTTAGGGGTGGATCACTCCCTGTTGGACTTGATAGAGGCCGCTTTTGGAGAGATTTCCAGCTGTCATCTACCGACAGGTACGCGCTTCAAGTTCGGCGCCATGATGAAATCTGGTATGTTCCTAACTCTGTTCGTCAACACATTGCTAAACATCNNNNNNNNTAGCCGCGTGCTGGAAGATCGTCTGACAAAATCCGCGTGCGCGGCCTTCATCGGCGACGACAACATAATACATGGAGTCGTCTCCGATGAATTGATGGCAGCCAGATGCGCCACTTGGATGAACATGGAAGTGAAGATCATAGATGCAGTTGTATCCTTGAAAGCCCCTTACTTTTGTGGAGGGTTTATACTGCACGATACTGTGACGGGAACAGCCTGCAGAGTGGCAGACCCGCTAAAAAGGCTATTCAAACTGGGCAAACCGCTAGCGGCAGGTGACGAACAAGATGAAGATAGAAGACGAGCGCTGGCTGACGAAGTGATCAGATGGCAACGAACAGGGCTAATTGATGAGTTGGAGAAAGCGGTATACTCTAGGTATGAAGTGCAGGGTATATCAGTTGTGGTAATGTCCATGGCCACCTTTGCAAGCTCCAGATCTAACTTCGAGAAGCTCAGAGGACCCGTCATAACTTTGTACGGCGGTCCTAAATAGNNNNNNNNNNNNNNNNNNNNNNNNNNNNNNNNNNNNNNNNNNNNNNNNNNNNNNNNNNNNNNNNNNNNNNNNNNNNNNNNNNNNNNNNNNNNNNNNNNNNNNNNNNNNNNNNNNNNNNNNNNNNNNNNNNNNNNNNNNNNNNNNNNNNNNNNNNNNNNNNNNNNNNNNNNNNNNNNNNNNNNNNNNNNNNNNNNNNNNNNNNNNNNNNNNNNNNNNNNNNNNNNNNNNNNNNNNNNCAACACAAACCAAAAGAAGCAGCCGCCTAAAAAGAAACCAGCTCAAAAGAAAAAGAAGCCGGGCCGCAGAGAGAGGATGTGCATGAAAATCGAAAATGATTGTATTTTTGAAGTCAAGTATGAAGGTAAGGTAACAGGTTACGCGTGCTTGGTGGGGGACAAAGTAATGAAACCAGCACACGTAAAGGGGACCATCGATAACGCGGACCTGGCCAAACTGGCNNNNNNNNNNNNNNNNNNNNNNNNNNNNNNNNNNNNNNNNNNNNNNNNNNNNNNNNNNNNNNNNNNNNNNNNNNNNNNNNNNNNNNNNNNNNNNNNNNNNNNNNNNNNNNNNNNNNNNNNNNNNNNNNNNNNNNNNNNNCGGTTCACCATCCCCACAGGTGCTGGCAAACCAGGGGACAGCGGCAGACCGATCTTCGACAACAAGGGACGCGTGGTGGCCATAGTCTTAGGAGGAGCTAATGAAGGAGCCCGTACAGCCCTCTCGGTGGTGACCTGGAATAAAGACATTGTCACTAAAATCACCCCCGAGGGGGCCGAAGAGTGGAGTCTTGCCATCCCAGTCATGTGCCTGCTGGCAAATACCACGTTCCCCTGCTCCCAGCCCCCTTGCACTCCCTGCTGCTATGAAAGGGAACCAGAGGAAACCCTACGCATGCTTGAGGACAACGTCATGAGACCTGGGTACTATCAGCTGCTACAAGCATCCTTAACATGTTCTCCCCACCGTCAGCGACGCAGTACCAANNNNNNNNNNNNNNNNNNNNNNNNNNNNNNNNNNNNNNNNNNNNNNNNNNNNNNNNNNNNNNNNNNNNNNNNNNNNNNTAGTCCCGTAGCATTAGAACGCATCAGAAATGAAGCGACAGACGGGACGCTGAAAATCCAGGTCTCCTTGCAAATCGGAATAAAGACGGATGATAGCCACGATTGGACCAAGCTGCGTTACATGGACAACCACACGCCAGCGGACGCAGAGAGGGCGGGGCTATTTGTAAGAACATCAGCACCGTGCACGATTACTGGAACAATGGGACACTTCATCCTGACCCGATGTCCGAAAGGGGAAACTCTGACGGTGGGATTCACTGACAGTAGGAAGATCAGTCACTCATGTACGCACCCATTTCACCACGACCCTCCTGTGATAGGCCGGGAGAAATTCCATTCCCGACCGCAGCACGGTAAAGAGCTGCCTTGCAGCACGTACGTGCAGAGCACCGCCGCAACTACCGAGGAGATAGAGGTACACATGCCCCCAGACACCCCTGATCGCACACTGATGTCACAACAGTCCGGCAACGTAAAGATCACAGTTAATGGCCAGACGGTGCGGTACAAGTGTAATTGCGGTGGCTCAAATGAAGGACTAATAACTACAGACAAAGTGNNNNNNNNNNNNNNNNNNNNNNNNNNNNNNNNNNNNNNNNNNNNNNACAAAAAGTGGCAGTACAACTCCCCTCTGGTCCCGCGTAATGCTGAACTTGGGGACCGAAAAGGAAAAATCCACATCCCGTTTCCGCTGGCAAATGTAACATGCAGGGTGCCTAAAGCAAGGAACCCCACCGTGACGTACGGGAAAAACCAAGTCATCATGCTACTGTATCCCGACCACCCAACACTCCTGTCCTACCGGAACATGGGAGAAGAACCAAACTACCAAGAAGAGTGGGTGACGCATAAGAAGGAAGTCGTGCTAACCGTGCCGACTGAAGGGCTCGAGGTCACGTGGGGTAACAACGAGCCGTATAAGTATTGGCCGCAGTTATCTACAAACGGTACAGCCCATGGCCACCCGCATGAGATAATTCTGTATTATTATGAGCTNNNNNNNNNNNNNNNNNNNNNNNNNNNNNNNNNNNNNNNNNNNNNNNNNNNNNNNNNNNNNNNNNNNNNNNNNNNNNNNNNNNNNNNNNNNNNACGCAGATGCATCACACCGTACGAACTGACACCAGGAGCTACCGTCCCTTTCCTGCTTAGCCTAATATGCTGCATCAGAACAGCTAAAGCGGCCACATACCAAGAGGCTGCGGTATACCTGTGGAATGAACAGCAACCTTTGTTTTGGCTACAAGCCCTTATTCCGCTGGCAGCCCTGATTGTCCTATGCAACTNNNNNNNNNNNNNNNNNNNNNNNNNNNNNNNNNNNNNNNNNNNNNNNNNNNNNNNCGTCGGTGCCCACACTGTGAGCGCGTACGAACACGTAACAGTGATCCCGAACACGGTGGGAGTACCGTATAAGACTCTAGTCAATAGACCGGGCTACAGTCCCATGGTATTGGAGATGGAACTACTGTCAGTCACTTTGGAGCCAACGCTATCGCTTGATTACATCACGTGCGAGTACAAAACCGTTATCCCGTCTCCGTACGTGAAATGCTGCGGTACAGCAGAGTGCAAGGACAAAAACCTACCTGACTACAGCTGTAAGGTCTTCACCGGCGTCTACCCATTTATGTGGGGCGGAGCCTACTGCTTCTGCGACGCTGAAAACACGCAATTGAGCGAAGCACACGTGGAGAAGTCCGAATCATGCAAAACAGAATTTGCATCAGCATACAGGGCTCATACCGCATCCGCATCAGCTAAGCTCCGCGTCCTTTACCAAGGAAATAACATCACTGTAACTGCCTATGCTAACGGCGACCATGCCGTCACAGTTAAGGACGCCAAATTCATTGTGGGGCCAATGTCTTCAGCCTGGACACCTTTCGACAACAAAATTGTGGTGTACAAAGGTGACGTCTATAACATGGACTACCCGCCCTTTGGCGCAGGAAGACCAGGACAATTTGGCGATATCCAAAGTCGCACACCTGAGAGTACAGACGTCTATGCTAATACACAACTGGTACTGCAGAGACCGGCTGCGGGTACGGTACATGTGCCATACTCTCAGGCACCATCTGGCTTTAAGTATTGGCTAAAAGAACGAGGGGCGTCGCTGCAGCACACAGCACCATTTGGCTGCCAAATAGCAACAAACCCGGTAAGAGCGGTGAATTGCGCCGTAGGGAACATGCCCATCTCCATCGACATACCGGATGCGGCCTTCATTAGGGTCGTCGACGCGCCCTCTTTAACGGACATGTCGTGCGAGGTACCAGCCTGCACCCATTCCTCAGATTTCGGGGGCGTCGCCATTATTAAATATGCAGCCAGCAAGAAAGGCAAGTGTGCGGTGCATTCGATGACCAACGCCGTCACAATTCGGGAAGCTGAGATAGAAGTTGAAGGGAATTCTCAGCTGCAAATCTCTTTCTCGACGGCCTTGGCCAGCGCCGAATTCCGCGTACAAGTCTGTTCTACACAAGTACACTGTGCAGCCGAGTGCCACCCTCCGANNNNNNNNNNNNNNNNNNNNNNNNNNNNNNNNNNNNNNNNNNNNNNNNNNNNNNNNNNNNNNNNNNNNNNNNNNNNNNNNNNNNNNNNNNNNNNNNNNNNNNNNNNNNNTGTCGCTGTTGCAGCACTGATCCTAATCGTGGTGCTATGCGTGTCGTTCAGCAGGCACTAA
		</sequence>
		<sequence>
			<taxon idref="101|Brazil|RJ|Duque-de-Caxias|2018-04-02"/>
			ATGGATCCTGTGTACGTGGACATAGACGCTGACAGCGCCTTTTTGAAGGCCCTGCAACGTGCGTACCCCATGTTTGAGGTGGAACCCAGGCAGGTCACACCGAATGACCATGCTAATGCTAGAGCGTTCTCGCATCTAGCTATAAAACTAATAGAGCAGGAAATTGANNCCGACTCAACCATCCTGGACATCNGCAGTGCACCAGCAAGGAGGATGATGTCGGACAGGAAGTACCACTGCGTCTGCCCGATGCGCAGCGCAGAAGATCCCGAGAGACTCGCCAATTATGCGAGAAAGCTAGCATCTGCTGCAGGAAAAGTCCTGGACAGAAACATCTCTGGAAAGATCGGGGACTTACAAGCAGTAATGGCCGTGCCAGACACGGAGACGCCAACATTCTGCTTGCACACAGATGTCTCATGTAGACAGAGAGCAGACGTCGCGATATACCAAGACGTCTATGCTGTACACGCACCCACGTCGCTATACCACCAGGCGATTAAAGGGGTCCGAGTGGCGTACTGGGTAGGGTTCGACACAACCCCGTTCATGTACAATGCCATGGCGGGTGCCTACCCCTCATATTCGACAAACTGGGCAGACGAGCAGGTACTGAAGGCTAAGAACATAGGATTATGTTCAACAGACCTGACGGAAGGTAGACGAGGTAAATTGTCTATTATGAGAGGGAAGAAGCTAAAACCGTGTGACCGTGTGCTGTTCTCAGTAGGGTCAACGCTCTACCCGGAAAGCCGCAAGCTACTTAAGAGCTGGCACTTACCATCGGTGTTCCATCTAAAGGGCAAACTCAGCTTCACATGCCGCTGTGATACAGTGGTTTCGTGCGAGGGCTACGTCGTTAAGAGAATAACGATGAGCCCAGGCCTTTATGGAAAAACCACAGGGTATGCGGTAACCCACCACGCAGACGGATTCTTGATGTGCAAGACTACCGACACGGTTGACGGCGAAAGAGTGTCATTCTCGGTGTGCACATACGTGCCGGCGACCATTTGTGATCAAATGACCGGCATCCTTGCTACAGAAGTCACGCCGGAGGATGCACAGAAGCTGTTGGTGGGGCTGAACCAGAGAATAGTGGTTAACGGCAGAACGCAACGGAATACGAACACCATGAAAAACTATCTGCTTCCCGTGGTCGCCCAAGCCTTCAGTAAGTGGGCAAAGGAGTGCCGGAAAGACATGGAAGATGAAAAACTCCTGGGGGTCAGAGAAAGAACACTGACCTGCTGCTGTCTATGGGCATTCAAGAAGCANNNNACACACACGGTCTACAAGAGGCCTGATACCCAGTCAATTCAGAAGGTTCAGGCCGAGTTTGACAGCTTTGTGGTACCGAGCCTGTGGTCGTCCGGGTTGTCAATCCCCTTGAGGACTAGAATCAAATGGTTGTTAAGCAAGGTGCCAAAAACCGACCTGATCCCATATAGCGGGGACGCCCAAGAAGCCCGGGACGCAGAAAAAGAAGCAGAGGAAGAACGAGAAGCAGAACTAACTCGTGAAGCCCTACCACCTCTACAGGCAGCACAGGAAGATGTTCAGGTCGAAATCGACGTGGAACAGCTTGAGGACAGAGCGGGTGCAGGAATAATAGAGACTCCTAGAGGAGCTATCAAAGTTACTGCCCAACCAACAGACCACGTCGTGGGAGAGTACCTGGTACTTTCCCCGCAGACCGTACTACGGAGCCAGAAGCTCAGCCTAATTCACGCTTTGGCGGAGCAAGTGAAGACGTGCACGCACAGCGGACGAGCAGGGAGGTACGCGGTCGAAGCGTACGACGGCCGAGTCCTAGTGCCCTCAGGCTATGCAATCTCGCCTGAAGACTTCCAGAGTCTAAGCGAAAGCGCAACGATGGTGTATAACGAAAGAGAGTTCGTAAACAGAAAGCTACACCACATTGCGATGCACGGACCAGCCCTGAACACCGACGAAGAGTCGTATGAGCTGGTGAGGGCAGAGAGGACAGAACACGAGTACGTCTACGATGTGGACCAGAGAAGATGCTGTAAGAAGGAAGAAGCTGCAGGACTGGTACTGGTGGGCGACTTGACTAATCCGCCCTACCACGAATTCGCATATGAAGGGCTAAAAATCCGCCCTGCCTGCCCATACAAAATTGCAGTCATAGGAGTCTTCGGAGTACCAGGATCCGGCAAGTCAGCTATTATCAAGAACCTAGTTACCAGGCAAGACCTGGTGACTAGCGGAAAGAAAGAAAACTGCCAAGAAATCACCACCGACGTGATGAGACAGAGAGGTCTAGAGATATCTGCACGTACGGTTGACTCGCTGCTCTTGAATGGATGCAACAGGCCAGTCGACGTGTTGTACGTAGACGAGGCGTTTGCGTGCCACTCTGGAACGTTACTTGCTTTGATCGCCTTGGTTAGACCAAGGCAGAAAGTTGTACTCTGTGGTGACCCGAAGCAGTGCGGCTTCTTCAATATGATGCAGATGAAAGTCAACTATAATCACAACATCTGCACCCAAGTGTACCACAAAAGTATCTCCAGGCGGTGTACACTGCCTGTGACCGCCATTGTGTCATCGTTGCATTACGAAGGCAAAATGCGCACTACGAATGAGTACAACAAGCCGATTGTAGTGGACACTACAGGCTCAACAAAACCTGACGCTGGAGATCTCGTGTTAACGTGCTTCAGAGGGTGGGTTAAACAACTGCAAATTGACTATCGTGGATACGAGGTCATGACAGCAGCCGCATCCCAAGGGTTAACCANNNAAGGAGTTTATGCAGTTAGGCAAAAAGTTAATGAAAACCCGCTCTATGCATCAACGTCAGAGCACGTCAACGTACTCCTAACACGTACGGAAGGTAAACTGGTATGGAAGACACTTTCCGGTGACCCGTGGATAAAGACGCTGCAGAACCCACCGAAAGGAAACTTCAAAGCAACTATCAAGGAGTGGGAGGTGGAGCATGCATCAATAATGGCGGGCATCTGCAGTCACCAAATGACCTTTGATACATTCCAAAACAAAGCCAATGTTTGTTGGGCTAAGAGCTTGGTCCCTATCCTCGAAACAGCGGGGATAAAACTAAATGATAGGCAGTGGTCCCAGATAATTCAAGCCTTCAAAGAAGATAAAGCATACTCACCTGAAGTAGCCCTGAATGAAATATGCACGCGCATGTATGGGGTGGATTTAGACAGTGGGCTATTTTCTAAACCATTGGTGTCTGTGTATTACTCGGATAACCACTGGGATAATAGGCCTGGAGGGAAGATGTTCGGATTCAACCCCGAGGCAGCATCCATTCTAGAAAGAAAGTATCCATTCACAAAAGGGAAGTGGAACATCAACAAGCAGATCTGTGTGACCACCAGGAGGATAGAAGACTTTAACCCTACCACCAATATTATACCGGCCAATAGGAGACTACCACACTCATTAGTGGCCGAACACCGCCCAGTAAAAGGGGAAAGAATGGAATGGCTGGTTAATAAGATAAACGGCCACCACGTGCTCCTGGTCAGTGGCTATAATCTTGTACTGCCTACTAAGAGAGTCACTTGGGTAGCGCCACTAGGTGTCCGCGGAGCGGACTACACATACAACCTAGAGTTGGGTCTGCCAGCAACGCTTGGCAGGTATGACCTAGTGGTCATAAACATCCACACACCTTTTCGCATACACCATTACCAACAGTGCGTAGACCACGCAATGAAACTGCAAATGCTCGGGGGTGACTCATTGAGACTGCTCAAACCGGGTGGCTCTCTATTGATCAGAGCATATGGTTACGCAGATAGAACCAGTGAACGAGTCATCTGCGTGTTGGGACGCAAGTTCAGATCGTCTAGAGCGTTGAAACCACCATGTGTCACCAGCAACACTGAGATGTTTTTCCTATTCAGCAACTTTGACAATGGCAGAAGGAATTTCACAACTCATGTCATGAATAATCAACTGAATGCAGCCTTTGTAGGACAGGCCACCCGAGCAGGATGTGCACCGTCGTACCGGGTAAAACGCATGGACATCGCGAAGAACGATGAAGAGTGCGTAGTTAACGCCGCTAACCCTCGCGGGTTACCGGGTGACGGTGTTTGCAAGGCAGTATACAAAAAATGGCCGGAGTCCTTTANGAATAGTGCAACACCAGTGGGAACCGCAAAAACAGTCATGTGCGGTACGTATCCAGTAATCCACGCCGTTGGACCGAATTTCTCTAATTATTTGGAATCTGAAGGGGACCGGGAATTGGCAGCTGCCTATCGAGAAGTCGCAAAGGAAGTAACTAGACTGGGAGTAAATAGTGTAGCTATACCTCTCCTCTCCACAGGTGTATACTCAGGAGGGAAAGATAGGCTGACCCAGTCACTGAACCACCTCTTCACAGCCATGGACTCGACGGATGCAGACGTGGTCATCTACTGTCGCGACAAAGAATGGGAGAAGAAAATATCCGAGGCCATACAGATGCGGACTCAAGTGGAGTTGCTGGATGAGCACATCTCCATAGACTGCGATATTGTTCGCGTGCACCCTGACAGCAGCTTGGCAGGCAGAAAAGGATACAGCACCACGGAAGGCGCACTGTACTCATATCTAGAAGGGACTCGTTTTCACCAGACGGCAGTGGACATGGCAGAGATATATACTATGTGGCCAAAGCAAACAGAGGCCAACGAGCAAGTCTGCCTATATGCCCTGGGGGAAAGTATTGAATCGATCAGGCAGAAATGCCCGGTGGATGATGCAGATGCATCGTCTCCTCCAAAAACCGTCCCGTGCCTTTGCCGTTACGCCATGACTCCGGAACGCGTCACCAGACTTCGCATGAACCACGTCACAAGTATAATTGTGTGTTCCTCGTTTCCCCTTCCAAAGTACAAAATAGAAGGAGTGCAAAAAGTCAAATGCTCTAAGGTAATGCTATTTGACCACAACGTGCCATCACGCGTAAGTCCAAGGGAATATAGATCTTCCCCGGAGGCTGCACAGGAAGCGAGTACAACCACGTCACTGACGCATAGCCAATTCGACCTAAGCGTTGACGGCGAGATACTACCCGTCCCGTCAGATCTGGATGCTGACGCCCCAGCCCTAGAACCAGCTCTAGACGACAGGGCGACACACACGTTGCCNNNNNNNNNNNNNNNNNNNNCGGCCGTGTCTGACTGGGTAATGAGCACCGTACCTGTCGCGCCGCCCAGAAGAAGGCGAGGGAGAAACCTGACTGTGACATGCGACGAGAGAGAAGGGAACATAACACCCATGGCTAGCGTCCGATTCTTTAGGGCAGAGCTGCATCCGGTCGTACAAGAAACAGCGGAGACACGTGACACAGCAATGTCTCTTCAGGCACCGCCGAGTACCGCCACGGAACTGAATCATCCGCCGATCTCCTTCGGAGCACCAAGCGAGACGTTCCCCATTACATTTGGGGACTTCAACGAAGGAGAAATCGAAAGCTTGTCTTCTGAGCTGCTAACTTTCGGAGACTTCCTACCCGGAGAAGTGGATGACTTGACAGATAGCGACTGGTCCACGTGCTCAGACACGGACGACGAGTTATGACTAGACAGGGCAGGTGGGTATATATTCTCGTCGGACACCGGTCCAGGTCATTTACAACAGAAGTCAGTACGCCAGTCAGTGCTGCCGGTGAACACCCTGGAGGAAGTCCACGAGGAGAAGTGTTACCCACCTAAGTTGGATGAAGTAAAGGAGCAACTATTACTTAAGAAACTCCAGGAGAGTGCATCCATGGCCAACAGAAGCAGGTACCAGTCGCGCAAAGTAGAAAACATGAAAGCAACAATCATCCAGAGACTAAAGAGAGGCTGTAGACTATACTTAATGTCAGAGACCTCAAAAGTCCCTACTTACCGGACCACATATCCGGCGCCTGTGTACTCGCCTCCGGTCAACGTCCGACTGTCCAACCCCGAGTCCGCAGTGGCAGCATGCAATGAGTTCCTAGCTAGAAACTATCCAACTGTCTCATCATACCAAATTACCGACGAGTATGATGCATATTTAGACATGGTGGACGGGTCGGAGAGTTGCCTGGATCGAGCGACATTCAATCCGTCAAAACTTAGGAGCTACCCGAAACAGCACGCTTACCATGCGCCCTCCATCAGAAGCGCTGTACCGTCCCCATTCCAGAACACACTACAGAATGTACTGGCAGCAGCCACGAAAAGAAACTGCAACGTCACACAGATGAGGGAATTACCCACTTTGGACTCAGCAGTATTCAACGTGGAGTGTTTTAAAAAATTCGCATGCAACCAAGAATACTGGGAAGAATTTGCTGCCAGCCCTATTAGGATAACAACTGAGAATTTAACAACCTATGTTACTAAACTAAAAGGGCCAAAAGCAGCAGCGCTATTTGCAAAAACCCACAATCTGCTGCCACTGCAGGAAGTACCAATGGATAGGTTCACAGTAGATATGAAAAGGGACGTGAAGGTGACTCCTGGTACAAAGCACACAGAGGAAAGACCTAAGGTGCAGGTTATACAGGCGGCTGAACCCTTGGCGACAGCATACCTATGTGGGATTCACAGAGAGCTGGTTAGGAGGCTGAACGCCGTCCTCCTACCCAATGTACATACACTATTTGATATGTCTGCCGAGGATTTCGATGCCATCATAGCCGCACACTTTAAGCCAGGAGACACTGTTTTAGAAACGGACATAGCCTCCTTTGACAAGAGCCAAGATGATTCGCTTGCGCTTACTGCCTTGATGTTGTTAGAAGATTTAGGGGTGGATCACTCCCTGTTGGACTTGATAGAGGCCGCTTTTGGAGAGATTTCCAGCTGTCATCTACCGACAGGTACGCGCTTCAAGTTCGGCNNNNNNNNNNNNNNNNNNNNNNNNNNNNNNNNNNNNNNNNNNNNNNNNNNNNNNNNNNNNNNNNNNNNNNNNNNNNNNNNNNNNNNNNNNNNNNNNNNNNNNNNNNNNNNNNNNNNNNNNNNNNNNNNNNNNNNNCATGGAGTCGTCTCCGATGAATTGATGGCAGCCAGATGCGCTACTTGGATGAACATGGAAGTGAAGATCATAGATGCAGTTGTATCCTTGAAAGCCCCTTACTTTTGTGGAGGGTTTATACTGCACGATACTGTGACGGGAACAGCCTGCAGAGTGGCAGACCCGCTAAAAAGGCTATTCAAACTGGGCAAACCGCTAGCGGCAGGTGACGAACAAGATGAAGATAGAAGACGAGCGCTGGCTGACGAAGTGATCAGATGGCAACGAACAGGGCTAATTGATGAGTTGGAGAAAGCGGTATACTCTAGGTATGAAGTGCAGGGTATATCAGTTGTGGTAATGTCCATGGCCACCTTTGCAAGCTCCAGATCTAACTTCGAGAAGCTCAGAGGACCCGTCATAACTTTGTACGGCGGTCCTAAATAGNNNNNNNNNNNNNNNNNNNNNNNNNNNNNNNNNNNNNNNNNNNNNNNNNNNNNNNNNNNNNNNNNNNNNNNNNNNNNNNNNNNNNNNNNNNNNNNNNNNNNNNNNNNNNNNNNNNNNNNNNNNNNNNNNNNNNNNNNNNNNNNNNNNNNNNNNNNNNNNNNNNNNNNNNNNCAACAGAAGCCACGCAGGAATCGGAAGAATAAGAAGCAAAAGCAAAAGCGACAGGCGCCACAAAACAACACAAATCAAAAGAAGCAGCCGCCTAAAAAGAAACCAGCTCAAAAGAAAAAGAAGCCGGGCCGCAGAGAGAGGATGTGCATGAAAATCGAAAATGATTGTATTTTTGAAGTCAAGTATGAAGGTAAGGTAACAGGTTACGCGTGCTTGGTGGGGGACAAAGTAATGAAACCAGCACACGTAAAGGGGACCATCGATAACGCGGACCTGGCCAAACTGGCCTTTAAGCGGTCATCTAAGTATGACCTTGAATGCGCGCAGATACCCGTGCACATGAAGTCCGACGCTTCGAAGTTCACCCATGAGAAACCAGAGGGGTACTACAACTGGCACCACGGAGCAGTACAGTACTCAGGAGGCCGGTTCACCATCCCCACAGGTGCTGGCAAACCAGGGGACAGCGGCAGACCGATCTTCGACAACAAGGGACGCGTGGTGGCCATAGTCTTAGGAGGAGCTAATGAAGGAGCCCGTACAGCCCTCTCGGTGGTGACCTGGAATAAAGACATTGTCACTAAAATCACCCCCGAGGGGGCCGAAGAGTGGAGTCTTGCCATCCCAGTCATGTGCCTGCTGGCAAATACCACGTTCCCCTGCTCCCAGCCCCCTTGCACTCCCTGCTGCTATGAAAGGGAACCAGAGGAAACCCTACGCATGCTTGAGGACAACGTCATGAGACCTGGGTACTATCAGCTGCTACAAGCATCCTTAACATGTTCTCCCCACCGTCAGCGACGCAGTACCAAGGACAACTTCAATGTCTATAAAGCCACAAGACCGTACTTAGCTCACTGTCCCGACTGTGGAGAAGGGCACTCGTGCCATAGTCCCGTAGCATTAGAACGCATCAGAAATGAAGCGACAGACGGGACGCTGAAAATCCAGGTCTCCTTGCAAATCGGAATAAAGACGGATGATAGCCACGATTGGACCAAGCTGCGTTACATGGACAACCACACGCCAGCGGACGCAGAGAGGGCGGGGCTATTTGTAAGAACATCAGCACCGTGCACGATTACTGGAACAATGGGACACTTCATCCTGACCCGATGTCCGAAAGGGGAAACTCTGACGGTGGGATTCACTGACAGTAGGAAGATCAGTCACTCATGTACGCACCCATTTCACCACGACCCTCCTGTGATAGGCCGGGAGAAATTCCATTCCCGACCGCAGCACGGTAAAGAGCTGCCTTGCAGCACGTACGTGCAGAGCACCGCCGCAACTACCGAGGAGATAGAGGTACACATGCCCCCAGACACCCCTGATCGCACACTGATGTCACAACAGTCCGGCAACGTAAAGATCACAGTTAATGGCCAGACGGTGCGGTACAAGTGTAATTGCGGTGGCTCAAATGAAGGACTAATAACTACAGACAAAGTGATTAATAACTGCAAAGTTGATCAATGTCATGCCGCGGTCACCAATCACAAAAAGTGGCAGTACAACTCCCCTCTGGTCCCGCGTAATGCTGAACTTGGGGACCGAAAAGGAAAAATCCACATCCCGTTTCCGCTGGCAAATGTAACATGCAGGGTGCCTAAAGCAAGGAACCCCACCGTGACGTACGGGAAAAACCAAGTCATCATGCTACTGTATCCCGACCACCCAACACTCCTGTCCTACCGGAACATGGGAGAAGAACCAAACTACCAAGAAGAGTGGGTGACGCATAAGAAGGAAGTCGTGCTAACCGTGCCGACTGAAGGGCTCGAGGTCACGTGGGGTAACAACGAGCCGTATAAGTATTGGCCGCAGTTATCTACAAACGGTACAGCCCATGGCCACCCGCATGAGATAATTCTGTATTATTATGAGCTGTACCCTACTATGACTGTAGTAGTTGTGTCAGTGGCCTCGTTCGTACTCCTGTCGATGGTGGGTGTGGCAGTGGGGATGTGCATGTGTGCACGACGCAGATGCATCACACCGTACGAACTGACACCAGGAGCTACCATCCCTTTCCTGCTTAGCCTAATATGCTGCATCAGAACAGCTAAAGCGGCCACATACCAAGAGGCTGCAGTATACCTGTGGAATGAACAGCAACCTTTGTTTTGGCTACAAGCCCTTATTCCGCTGGCAGCCCTGATTGTCCTATGCAACTGTCTGAGACTCTTACCATGCTGCTGTAAAACGTTGGCTTTTTTAGCCGTAATGAGCGTCGGTGCCCACACTGTGAGCGCGTACGAACACGTAACAGTGATCCCGAACACGGTGGGAGTACCGTATAAGACTCTAGTCAATAGACCGGGCTACAGTCCCATGGTATTGGAGATGGAACTACTGTCAGTCACTTTGGAGCCTACGCTATCGCTTGATTACATCACGTGCGAGTACAAAACCGTTATCCCGTCTCCGTACGTGAAATGCTGCGGTACAGCAGAGTGCAAGGACAAAAACCTACCTGACTACAGCTGTAAGGTCTTCACCGGCGTCTACCCATTTATGTGGGGCGGAGCCTACTGCTTCTGCGACGCTGAAAACACGCAATTGAGCGAAGCACACGTGGAGAAGTCCGAATCATGCAAAACAGAATTTGCATCAGCATACAGGGCTCATACCGCATCCGCATCAGCTAAGCTCCGCGTCCTTTACCAAGGAAATAACATCACTGTAACTGCCTATGCTAACGGCGACCATGCCGTCACAGTTAAGGACGCCAAATTCATTGTGGGGCCAATGTCTTCAGCCTGGACACCTTTCGACAACAAAATTGTGGTGTACAAAGGTGACGTCTATAACATGGACTACCCGCCCTTTGGCGCAGGAAGACCAGGACAATTTGGCGATATCCAAAGTCGCACACCTGAGAGTACAGACGTCTATGCTAATACACAACTGGTACTGCAGAGACCGGCTGCGGGTACGGTACATGTGCCATACTCTCAGGCACCATCTGGCTTTAAGTATTGGCTAAAAGAACGAGGGGCGTCGCTGCAGCACACAGCACCATTTGGCTGCCAAATAGCAACAAACCCGGTAAGAGCGATGAATTGCGCCGTAGGGAACATGCCCATCTCCATCGACATACCGGATGCGGCCTTCATTAGGGTCGTCGACGCGCCCTCTTTAACGGACATGTCGTGCGAGGTACCAACCTGCACCCATTCCTCAGATTTCGGGGGCGTCGCCATTATTAAATATGCAGCCAGCAAGAAAGGCAAGTGTGCGGTGCATTCGATGACCAACGCCGTCACAATTCGGGAAGCTGAGATAGAAGTTGAAGGGAATTCTCAGCTGCAAATCTCTTTCTCGACGGCCTTGGCCAGCGCCGAATTCCGCGTACAAGTCTGTTCTACACAAGTACACTGTGCAGCCGAGTGCCACCCTCCGAAGGNNNNNNNNNNNNNNNNNNNNNNNNNNNNNNNNNNNNNNNNNNNNNNNNNNNNNNNNNNNNNNNNNNNNNNNNNNNNNNNNNNNNNNNNNNNNNNNNNNNNNNNNNNNNNNNNTGTTGCAGCACTGATCCTAATCGTGGTGCTATGCGTGTCGTTCAGCAGGCACTAA
		</sequence>
		<sequence>
			<taxon idref="114|Brazil|RJ|Duque-de-Caxias|2018-04-05"/>
			ATGGATCCTGTGTACGTGGACATAGACGCTGACAGCGCCTTTTTGAAGGCCCTGCAACGTGCGTACCCCATGTTTGAGGTGGAACCCAGGCAGGTCACACNNNNNNNNNNNNNNNNNNNNNNNNNNNNNNNNNNNNNNNNNNNNNNNNNNNNNNNNNNNNNNNNNNNNNNNNNNNNNNNNNNNNNNNNNNNNNNNNNNNNNNNNNNNNNNNNNNNNNNGTCGGACAGGAAGTACCACTGCGTCTGCCCGATGCGCAGCGCAGAAGATCCCGAGAGACTCGCCAATTATGCGAGAAAGCTAGCATCTGCTGCAGGAAAAGTCCTGGACAGAAACATCTCTGGAAAGATCGGGGACTTACAAGCAGTAATGGCCGTGCCAGACACGGAGACGCCAACATTCTGCTTGCACACAGATGTCTCATGTAGACAGAGAGCAGACGTCGCGATATACCAAGACGTCTATGCTGTACACGCACCCACGTCGCTATACCACCAGGCGATTAAAGGGGTCCGAGTGGCGTACTGGGTAGGGTTCGACACAACCCCGTTCATGTACAATGCCATGGCGGGTGCCTACCCCTCATATTCGACAAACTGGGCAGACGAGCAGGTACTGAAGGCTAAGAACATAGGATTATGTTCAACAGACCTGACGGAAGGTAGACGAGGTAAATTGTCTATTATGAGAGGGAAGAAGCTAAAACCGTGTGACCGTGTGCTGTTCTCAGTAGGGTCAACGCTCTACCCGGAAAGCCGCAAGCTACTTAAGAGCTGGCACTTACCATCGGTGTTCCATCTAAAGGGCAAACTCAGCTTCACATGCCGCTGTGATACAGTGGTTTCGTGCGAGGGCTACGTCGTTAAGAGAATAACGATGAGCCCAGGCCTTTATGGAAAAACCACAGGGTATGCGGTAACCCACCACGCAGACGGATTCTTGATGTGCAAGACTACCGACACGGTTGACGGCGAAAGAGTGTCATTCTCGGTGTGCACATACGTGCCGGCGACCATTTGTGATCAAATGACCGGCATCCTTGCTACAGAAGTCACGCCGGAGGATGCACAGAAGCTGTTGGTGGGGCTGAACCAGAGAATAGTGGTTAACGGCAGAACGCAACGGAATACGAACACCATGAAAAACTATCTGCTTCCCGTGGTCGCCCAAGCCTTCAGTAAGTGGGCAAAGGAGTGCCGGAAAGACATGGAAGATGAAAAACTCCTGGGGGTCAGAGAAAGAACACTGACCTGCTGCTGTCTATGGGCATTCGAGAAGCAGAAAACACNNNNNNNNNNNNNNNNNNNNNNTACCCAGTCAATTCAGAAGGTTCAGGCCGAGTTTGACAGCTTTGTGGTACCGAGCCTGTGGTCGTCCGGGTTGTCAATCCCCTTGAGGACTAGAATCAAATGGTTGTTAAGCAAGGTGCCAAAAACCGACCTGATCCCATATAGCGGGGACGCCCAAGAAGCCCGGGACGCAGAAAAAGAAGCAGAGGAAGAACGAGAAGCAGAACTGACTCGTGAAGCCCTACCACCTCTACAGGCAGCACAGGAAGATGTTCAGGTCGAAATCGACGTGGAACAGCTTGAGGGCAGAGCGGGTGCAGGAATAATAGAGACTCCTAGAGGAGCTATCAAAGTTACTGCCCAACCAACAGACCACGTCGTGGGAGAGTACCTGGTACTTTCCCCGCAGACCGTACTACGGAGCCAGAAGCTCAGCCTAATTCACGCTTTGGCGGAGCAAGTGAAGACGTGCACGCACAGCGGACGAGTAGGGAGGTACGCGGTCGAAGCGTACGACGGCCGAGTCCTAGTGCCCTCAGGCTATGCAATTTCGCCTGAAGACTTCCAGAGTCTAAGCGAAAGCGCAACGATGGTGTATAACGAAAGAGAGTTCGTAAACAGAAAGCTACACCACATTGCGATGCACGGACCAGCCCTGAACACCGACGAAGAGTCGTATGAGCTGGTGAGGGCAGAGAGGACAGAACACGAGTACGTCTACGATGTGGACCAGAGAAGATGCTGTAAGAAGGAAGAAGCTGCAGGACTGGTACTGGTGGGCGACTTGACTAATCCGCCCTACCACGAATTCGCATATGAAGGGCTAAAAATCCGCCCTGCCTGCCCATACAAAATTGCAGTCATAGGAGTCTTCGGAGTACCAGGATCCGGCAAGTCAGCTATTATCAAGAACCTAGTTACCAGGCAAGACCTGGTGACTAGCGGAAAGAAAGAAAACTGCCAAGAAATCACCACCGACGTGATGAGACAGAGAGGTCTAGAGATATCTGCACGTACGGTTGACTCGCTGCTCTTGAATGGATGCAACAGGCCAGTCGACGTGTTGTACGTAGACGAGGCGTTTGCGTGCCACTCTGGAACGTTACTTGCTTTGATCGCCTTGGTTAGACCAAGGCAGAAAGTTGTACTCTGTGGTGACCCGAAGCAGTGCGGCTTCTTCAATATGATGCAGATGAAAGTCAACTATAATCACAACATCTGCACCCAAGTGTACCACAAAAGTATCTCCAGGCGGTGTACACTGCCTGTGACCGCCATTGTGTCATCGTTGCATTACGAAGGCAAAATGCGCACTACGAATGAGTACAACAAGCCGATTGTAGTGGACACTACAGGCTCAACAAAACCTGACCCTGGAGATCTCGTGTTAACGTGCTTCAGAGGGTGGGTTAAACAACTGCAAATTGACTATCGTGGATACGAGGTCATGACAGCAGCCGCATCCCAAGGGTTAACCAGAAAAGGAGTTTATGCAGTTAGGCAAAAAGTTAATGAAAACCCGCTCTATGCATCAACGTCAGAGCACGTCAACGTACTCCTAACACGTACGGAAGGTAAACTGGTATGGAAGACACTTTCCGGTGACCCGTGGATAAAGACGCTGCAGAACCCACCGAAAGGAAACTTCAAAGCAACTATCAAGGAGTGGGAGGTGGAGCATGCATCAATAATGGCGGGCATCTGCAGTCACCAAATGACCTTTGATACATTCCAAAACAAAGCCAATGTTTGTTGGGCTAAGAGCTTGGTCCCTATCCTCGAAACAGCGGGGATAAAACTAAATGATAGGCAGTGGTCCCAGATAATTCAAGCCTTCAAAGAAGATAAAGCATACTCACCTGAAGTAGCCCTGAATGAAATATGCACACGCATGTATGGGGTGGATTTAGACAGTGGGCTATTTTCTAAACCATTGGTGTCTGTGTATTACGCGGATAACCACTGGGATAATAGGCCTGGAGGGAAGATGTTCGGATTCAACCCCGAGGCAGCATCCATTCTAGAAAGAAAGTATCCATTCACAAAAGGGAAATGGAACATCAACAAGCAGATCTGCGTGACCACCAGGAGGATAGAAGACTTTAACCCTACCACCAATATTATACCGGCCAATAGGAGACTACCACACTCATTAGTGGCCGAACACCGCCCAGTAAAAAGGGAAAGAATGGAATGGCTGGTTAATAAGATAAACGGCCACCACGTGCTCCTGGTCAGTGGCTATAATCTTGTACTGCCTACTAAGAGAGTCACTTGGGTAGCGCCACTAGGTGTCCGCGGAGCGGACTACACATACAACCTAGAGTTGGGTCTGCCAGCAACGCTTGGCAGGTATGACCTAGTGGTCATAAACATCCACACACCTTTTCGCATACACCATTACCAACAGTGCGTAGACCACGCAATGAAACTGCAAATGCTCGGGGGTGACTCATTGAGACTGCTCAAACCGGGTGGCTCTCTATTGATCAGAGCATATGGTTACGCAGATAGAACCAGTGAACGAGTCATCTGCGTGTTGGGACGCAAGTTCAGATCGTCTAGAGCGTTGAAACCACCATGTGTCACCAGCAACACTGAGATGTTTTTCCTATTCAGCAACTTTGACAATGGCAGAAGGAATTTCACAACTCATGTCATGAATAATCAACTGAATGCAGCCTTTGTAGGACAGGCCACCCGAGCAGGATGTGCACCGTCGTACCGGGTAAAACGCATGGACATCGCGAAGAACGATGAAGAGTGCGTAGTTAACGCCGCTAACCCTCGCGGGTTACCGGGTGACGGTGTTTGCAAGGCAGTATACAAAAAATGGCCGGAGTCCTTTAAGAATAGTGCAACACCAGTGGGAACCGCAAAAACAGTCATGTGCGGTACGTATCCAGTAATCCACGCCGTTGGACCGAACTTCTCTAATTATTTGGAATCTGAAGGGGACCGGGAATTGGCAGCTGCCTATCGAGAAGTCGCAAAGGAAGTAACTAGACTGGGAGTAAATAGTGTAGCTATACCTCTCCTCTCCACAGGTGTATACTCAGGAGGGAAAGATAGGCTGACCCAGTCACTGAACCACCTCTTCACAGCCATGGACTCGACGGATGCAGACGTGGTCATCTACTGTCGCGACAAAGAATGGGAGAAGAAAATATCCGAGGCCATACAGATGCGGACTCAAGTGGAGTTGCTGGATGAGCACATCTCCATAGACTGCGATATTGTTCGCGTGCACCCTGACAGCAGCTTGGCAGGCAGAAAAGGATACAGCACCACGGAAGGCGCACTGTACTCATATCTAGAAGGGACTCGTTTTCACCAGACGGCAGTGGACATGGCAGAGATATATACTATGTGGCCAAAGCAAACAGAGGCCAACGAGCAAGTCTGCCTATATGCCCTGGGGGAAAGTATTGAATCGATCAGGCAGAAATGCCCGGTGGATGATGCAGATGCATCGTCTCCTCCAAAAACTGTCCCGTGCCTTTGCCGTTACGCCATGACTCCGGAACGCGTCACCCGACTTCGCATGAACCACGTCACAAGTATAATTGTGTGTTCCTCGTTTCCCCTTCCAAAGTACAAAATAGAAGGAGTGCAAAAAGTCAAATGCTCTAAGGTAATGCTANTTGACCACAACGTGCCATCACGCGTAAGTCCAAGGGAATATAGATCTTCCCCGGAGGCTGCACAGGAAGCGAGTACAACCACGTCACTGACGCATAGCCAATTCGACCTAAGCGTTGACGGCGAGATACTACCCGTCCCGTCAGATCTGGATGCTGACGCCCCAGCCCTAGNNNNNNNNNNNNNNNNNNNNNNNNNNNNNNNNNNNNNNNNNNNNNNNNNNNNNNNNNNNNNNNNNNNNNNNNNNNNNNTGAGCACCGTACCTGTCGCGCCGCCCAGAAGAAGGCGAGGGAGAAACCTGACTGTGACATGCGACGAGAGAGAAGGGAACATAACACCCATGGCTAGCGTCCGATTCTTTAGGGCAGAGCTGCGTCCGGTCGTACAAGAAACAGCGGAGACGCGTGACACAGCAATGTCTCTTCAGGCACCGCCGAGTACCGCCACGGAACTGAATCATCCGCCGATCTCCTTCGGAGCACCAAGCGAGACGTTCCCCATCACATTTGGGGACTTCAACGAAGGAGAAATCGAAAGCTTGTCTTCTGAGCTGCTAACTTTCGGAGACTTCCTACCCGGAGAAGTGGATGACTTGACAGATAGCGACTGGTCCACGTGCTCAGACACGGACGACGAGTTATGACTAGACAGGGCAGGTGGGTATATATTCTCGTCGGACACCGGTCCAGGTCATTTACAACAGAAGTCAGTACGCCAGTCAGTGCTGCCGGTGAACACCCTGGAGGAAGTCCACGAGGAGAAGTGTTACCCACCTAAGTTGGATGAAGTAAAGGAGCAACTATTACTTAAGAAACTCCAGGAGAGTGCATCCATGGCCAACAGAAGCAGGTACCAGTCGCGCAAAGTAGAAAACATGAAAGCAACAATCATCCAGAGACTAAAGAGAGGCTGTAGACTATACTTAATGTCAGAGACCTCAAAAGTCCCTACTTACCGGACCACATATCCGGCGCCTGTGTACTCGCCTCCGATCAACGTCCGACTGTCCAACCCCGAGTCCGCAGTGGCAGCATGCAATGAGTTCCTAGCTAGAAACTATCCAACTGTCTCATCATACCAAATTACCGACGAGTATGATGCATATTTAGACATGGTGGACGGGTCGGAGAGTTGCCTGGATCGAGCGACATTCAATCCGTCAAAACTTAGGAGCTACCCGAAACAGCACGCTTACCATGCGCCCTCCATCAGAAGCGCTGTACCGTCCCCATTCCAGAACACACTACAGAATGTACTGGCAGCAGCCACGAAAAGAAACTGCAACGTCACACAGATGAGGGAATTACCCACTTTGGACTCAGCAGTATTCAACGTGGAGTGTTTTAAAAAATTCGCATGCAACCAAGAATACTGGGAAGAATTTGCTGCCAGCCCTATTAGGATAACAACTGAGAATTTAACAACCTATGTTACTAAACTAAAAGGGCCAAAAGCAGCAGCGCTATTTGCAAAAACCCACAATCTGCTGCCACTGCAGGAAGTACCAATGGATAGGTTCACAGTAGATATGAAAAGGGACGTGAAGGTGACTCCTGGTACAAAGCACACAGAGGAAAGACCTAAGGTGCAGGTTATACAGGCGGCTGAACCCTTGGCGACAGCATACCTATGTGGGATTCACAGAGAGCTGGTTAGGAGGCTGAATGCCGTCCTCCTACCCAATGTACATACACTATTTGATATGTCTGCCGAGGATTTCGATGCCATCATAGCCGCACACTTTAAGCCAGGAGACACTGTTTTAGAAACGGACATAGCCTCCTTTGACAAGAGCCAAGATGATTCACTTGCGCTTACTGCCTTGATGTTGTTAGAAGATTTAGGGGTGGATCACTCCCTGTTGGACTTGATAGAGGCCGCTTTTGGAGAGATTTCCAGCTGTCATCTACCGACAGGTACGCGCTTCAAGTTCGGCGCCATGATGAAATCTGGTATGTTCCTAACTCTGTTCGTCAACACATTGCTAAACATCACCATCGCTAGCCGCGTGCTGGAAGATCGTCTGACAAAATCCGCGTGCGCGGCCTTCATCGGCGACGACAACATAATACATGGAGTCGTCTCCGATGAATTGATGGCAGCCAGATGCGCCACTTGGATGAACATGGAAGTGAAGATCATAGATGCAGTTGTATCCTTGAAAGCCCCTTACTTTTGTGGAGGGTTTATACTGCACGATACTGTGACGGGAACAGCCTGCAGAGTGGCAGACCCGCTAAAAAGGCTATTCAAACTGGGCAAACCGCTAGCGGCAGGTGACGAACAAGATGAAGATAGAAGACGAGCGCTGGCTGACGAAGTGATCAGATGGCAACGAACAGGGCTAATTGATGAGTTGGAGAAAGCGGTATACTCTAGGTATGAAGTGCAGGGTATATCAGTTGTGGTAATGTCCATGGCCACCTTTGCAAGCTCCAGATCTAACTTCGAGAAGCTCAGAGGACCCGTCATAACTTTGTACGGCGGTCCTAAATAGNNNNNNNNNNNNNNNNNNNNNNNNNNNNNNNNNNNNNNNNNNNNNNNNNNNNNNNNNNNNNNNNNNNNNNNNNNNNNNNNNNNNNNNNNNNNNNNNNNNNNNNNNNNNNNNNNNNNNNNNNNNNNNNNNNNNNNNNNNNNNNNNNNNNNNNNNNNNNNNNNNNNNNNNNNNNNNNNNNNNNNNNNNNNNNNNNNNNNNNNNNNNNNNNNNNNNCAAAANCGACAGGCGCCACAAAACAACACAAACCAAAAGAAGCAGCCGCCTAAAAAGAAACCAGCTCAAAAGAAAAAGAAGCCGGGCCGCAGAGAGAGGATGTGCATGAAAATCGAAAATGATTGTATTTTTGAAGTCAAGTATGAAGGTAAGGTAACAGGTTACGCGTGCTTGGTGGGGGACAAAGTAATGAAACCAGCACACGTAAAGGGGACCATCGATAACGCGGACCTGGCCAAACTGGNNNNNNNNNNNNNNNNNNNNNNNNNNNNNNNNNNNNNNNNNNNNNNNNNNNNNNTGAAGTCCGACGCTTCGAAGTTCACCCATGAGANACCAGAGGGGTACTACAACTGGCACCACGGAGCAGTACAGTACTCAGGAGGCCGGTTCACCATCCCCACAGGTGCTGGCAAACCAGGGGACAGCGGCAGACCGATCTTCGACAACAAGGGACGCGTGGTGGCCATAGTCTTAGGAGGAGCTAATGAAGGAGCCCGTACAGCCCTCTCGGTGGTGACCTGGAATAAAGACATTGTCACTAAAATCACCCCCGAGGGGGCCGAAGAGTGGAGTCTTGCCATCCCAGTCATGTGCCTGCTGGCAAATACCACGTTCCCCTGCTCCCAGCCCCCTTGCACTCCCTGCTGCTATGAAAGGGAACCAGAGGAAACCCTACGCATGCTTGAGGACAACGTCATGAGACCTGGGTACTATCAGCTGCTACAAGCATCCTTAACATGTTCTCCCCACCGTCAGCGACGCAGTACCAAGGACAACTTCAATGTCTATAAAGCCACAAGACCGTACTTAGCTCACTGTCCCGACTGTGGAGAAGGGCACTCGTGCCATAGTCCCGTAGCATTAGAACGCATCAGAAATGAAGCGACAGACGGGACGCTGAAAATCCAGGTCTCCTTGCAAATCGGAATAAAGACGGATGATAGCCACGATTGGACCAAGCTGCGTTACATGGACAACCACACGCCAGCGGACGCAGAGAGGGCGGGGCTATTTGTAAGAACATCAGCACCGTGCACGATTACTGGAACAATGGGACACTTCATCCTGACCCGATGTCCGAAAGGGGAAACTCTGACGGTGGGATTCACTGACAGTAGGAAGATCAGTCACTCATGTACGCACCCATTTCACCATGACCCTCCTGTGATAGGCCGGGAGAAATTCCATTCCCGACCGCAGCACGGTAAAGAGCTGCCTTGCAGCACGTACGTGCAGAGCACCGCCGCAACTACCGAGGAGATAGAGGTACACATGCCCCCAGACACCCCTGATCACACATTGATGTCACAACAGTCCGGCAACGTAAAGATCACAGTTAATGGCCAGACGGTGCGGTACAAGTGTAATTGCGGTGGCTCAAATGAAGGACTAATAACTACAGACAAAGTGATTAATAACTGCAAAGTTGATCAATGTCATGCCGCGGTCACCAATCACAAAAAGTGGCAGTACAACTCCCCTCTGGTCCCGCGTAATGCTGAACTTGGGGACCGAAAAGGAAAAATCCACATCCCGTTTCCGCTGGCAAATGTAACATGCAGGGTGCCTAAAGCAAGGAACCCCACCGTGACGTACGGGAAAAACCAAGTCATCATGCTACTGTATCCCGACCACCCAACACTCCTGTCCTACCGGAACATGGGAGAAGAACCAAACTACCAAGAAGAGTGGGTGACGCATAAGAAGGAAGTCGTGCTAACCGTGCCGACTGAAGGGCTCGAGGTCACGTGGGGTAACAACGAGCCGTATAAGTATTGGCCGCAGTTATCTACAAACGGTACAGCCCATGGCCACCCGCATGAGATAATTCTGTATTATTATGAGCTGTACCCTACTATGACTGTAGTAGTTGTGTCAGTGGCCTCGTTCGTACTCCTGTCGATGGTGGGTGTGGCAGTGGGGATGTGCATGTGTGCACGACGCAGATGCATTACACCGTACGAACTGACACCAGGAGCTACCGTCCCTTTCCTGCTTAGCCTAATATGCTGCATCAGAACAGCTAAAGCGGCCACATACCAAGAGGCTGCGGTATACCTGTGGAATGAGCAGCAACCTTTGTTTTGGCTACAAGCCCTTATTCCGCTGGCAGCCCTGATTGTCCTATGCAACTGTCTGAGACTCTTACCATGCTGCTGTAAAACGTTGGCTTTTTTAGCCGTAATGAGCGTCGGTGCCCACACTGTGAGCGCGTACGAACACGTAACAGTGATCCCGAACACGGTGGGAGTACCGTATAAGACTCTAGTCAATAGACCGGGCTACAGTCCCATGGTATTGGAGATGGAACTACTGTCAGTCACTTTGGAGCCAACGCTATCGCTTGATTACATCACGTGCGAGTACAAAACCGTTATCCCGTCTCCGTACGTGAAATGCTGCGGTACAGCAGAGTGCAAGGACAAAAACCTACCTGACTACAGCTGTAAGGTCTTCACCGGCGTCTACCCATTTATGTGGGGCGGAGCCTACTGCTTCTGCGACGCTGAAAACACGCAATTGAGCGAAGCACACGTGGAGAAGTCCGAATCATGCAAAACAGAATTTGCATCAGCATACAGGGCTCATACCGCATCCGCATCAGCTAAGCTCCGCGTCCTTTACCAAGGAAATAACATCACTGTAACTGCCTATGCTAACGGCGACCATGCCGTCACAGTTAAGGACGCCAAATTCATTGTGGGGCCAATGTCTTCAGCCTGGACACCTTTCGACAACAAAATTGTGGTGTACAAAGGTGACGTCTATAACATGGACTACCCGCCCTTTGGCGCAGGAAGACCAGGACAATTTGGCGATATCCAAAGTCGCACACCTGAGAGTAAAGACGTCTATGCTAATACACAACTGGTACTGCAGAGACCGGCTGCGGGTACGGTACATGTGCCATACTCTCAGGCACCATCTGGCTTTAAGTATTGGCTAAAAGAACGAGGGGCGTCGCTGCAGCACACAGCACCATTTGGCTGCCAAATAGCAACAAACCCGGTAAGAGCGGTGAATTGCGCCGTAGGGAACATGCCCATCTCCATCGACATACCGGATGCGGCCTTCATTAGGGTCGTCGACGCGCCCTCTTTAACGGACATGTCGTGCGAGGTACCAGCCTGCACCCATTCCNNNNNTTTCGGGGGCGTCGCCATTATTAAATATGCAGCCAGCAAGAAAGGCAAGTGTGCGGTGCATTCGATGACCAACGCCGTCACAATTCGGGAAGCTGAGATAGAAGTTGAAGGGAATTCTCAGCTGCAAATCTCTTTCTCGACGGCCTTGGCCAGCGCCGAATTCCGCGTACAAGTCTGTTCTACACAAGTACACTGTGTAGCCGAGTGCCACCCTCCGAAGGACCACATAGTCAATTACCCGGCNNNNNNNNNNNNNNNNNNNNNNNNNNNNNNNNNNNNNNNNNNNNNNNNNNNNNNNNNNNNNNNNNNNNNNNNNNNNNNNNNNNNNNNNNNNNNNNNNNNNNNNNNNNNNNNNNNNNNNNNNNNNNNNNNNNNNNNNNNNNNNNNN
		</sequence>
		<sequence>
			<taxon idref="116|Brazil|RJ|Duque-de-Caxias|2018-04-05"/>
			NNNNNNNNNNNNNNNNNNNNNNNNNNNNNNNNNNNNNNNNNNNNNNNNNNNNNNNNNNNNNNNNNNNNNNNNNNNNNNNNNNNNNNNNNNNNNNNNNNNNNNNNNNNNNNNNNNNNNNNNNNNNNNNNNNNNNNNNNNNNNNNNNNNNNNNNNNNNNNNNNNNNNNNNNNNNNNNNNNNNNNNNNNNNNNNNNNNNNNNNNNNNNNNNNGAGGATGATGTCGGACAGGAAGTACCACTGCGTCTGCCCGATGCGCAGCGCAGAAGATCCCGAGAGACTCGCCAATTATGCGAGAAAGCTAGCATCTGCTGCAGGAAAAGTCCTGGACAGAAACATCTCTGGAAAGATCGGGGACTTACAAGCAGTAATGGCCGTGCCAGACACGGAGACGCCAACATTCTGCTTGCACACAGATGTCTCATGTAGACAGAGAGCAGACGTCGCGATATACCAAGACGTCTATGCTGTACACGCACCCACGTCGCTATACCACCAGGCGATTAAAGGGGTCCGAGTGGCGTACTGGGTAGGGTTCGACACAACCCCGTTCATGTACAATGCCATGGCGGGTGCCTACCCCTCATATTCGACAAACTGGGCAGACGAGCAGGTACTGAAGGCTAAGAACATAGGATTATGTTCAACAGACCTGACGGAAGGTAGACGAGGTAAATTGTCNNNNNNNNGAGGGAAGAAGCTAAAACCGTGTGACCGTGTGCTGTTCTCAGTAGGGTCAACGCTCTACCCGGAAAGCCGCAAGCTACTTAAGAGCTGGCACTTACCATCGGTGTTCCATCTAAAGGGCAAACTCAGCTTCACATGCCGCTGTGATACAGTGGTTTCGTGCGAGGGCTACGTCGTTAAGAGAATAACGATGAGCCCAGGCCTTTATGGAAAAACCACAGGGTATGCGGTAACCCACCACGCAGACGGATTCTTGATGTGCAAGACTACCGACACGGTTGACGGCGAAAGAGTGTCATTCTCGGTGTGCACATACGTGCCGGCGACCATTTGTGATCAAATGACCGGCATCCTTGCTACAGAAGTCACGCCGGAGGATGCACAGAAGCTGTTGGTGGGGCTGAACCAGAGAATAGTGGTTAACGGCAGAACGCAACGGAATACGAACACCATGAAAAACTATCTGCTTCCCGTGGTCGCCCAAGCCTTCAGTAAGTGGGCAAAGGAGTGCCGGAAAGACATGGAAGATGAAAAACTCCTGGGGGTCAGAGAAAGAACACTGACCTGCTGCTGTCTATGGGCATTCAAGAAGCANNNNNNNNNNNNNNNNNNNNNNNNNNNNNNNACCCAGTCAATTCAGAAGGTTCAGGCCGAGTTTGACAGCTTTGTGGTACCGAGCCTGTGGTCGTCCGGGTTGTCAATCCCCTTGAGGACTAGAATCAAATGGTTGTTAAGCAAGGTGCCAAAAACCGACCTGATCCCATATAGCGGGGACGCCCAAGAAGCCCGGGACGCAGAAAAAGAAGCAGAGGAAGAACGAGAAGCAGAACTGACTCGTGAAGCCCTACCACCTCTACAGGCAGCACAGGAAGATGTTCAGGTCGAAATCGACGTGGAACAGCTTGAGGGCAGAGCGGGTGCAGGAATAATAGAGACTCCTAGAGGAGCTATCAAAGTTACTGCCCAACCAACAGACCACGTCGTGGGAGAGTACCTGGTACTTTCCCCGCAGACCGTACTACGGAGCCAGAAGCTCAGCCTAATTCACGCTTTGGCGGAGCAAGTGAAGACGTGCACGCACAGCGGACGAGCAGGGAGGTACGCGGTCGAAGCGTACGACGGCCGAGTCCTAGTGCCCTCAGGCTATGCAATCTCGCCTGAAGACTTCCAGAGTCTAAGCGAAAGCGCAACGATGGTGTATAACGAAAGAGAGTTCGTAAACAGAAAGCTACACCACATTGCGATGCACGGACCAGCCCTGAACACCGACGAAGAGTCGTATGAGCTGGTGAGGGCAGAGAGGACAGAACACGAGTACGTCTACGATGTGGACCAGAGAAGATGCTGTAAGAAGGAAGAAGCTGCAGGACTGGTACTGGTGGGCGACTTGACTAATCCGCCCTACCACGAATTCGCATATGAAGGGCTAAAAATCCGCCCTGCCTGCCCATACAAAATTGCAGTCATAGGAGTCTTCGGAGTACCAGGATCCGGCAAGTCAGCTATTATCAAGAACCTAGTTACCAGGCAAGACCTGGTGACTAGCGGAAAGAAAGAAAACTGCCAAGAAATCACCACCGACGTGATGAGACAGAGAGGTCTAGAGATATCTGCACGTACGGTTGACTCGCTGCTCTTGAATGGATGCAACAGGCCAGTCGACGTGTTGTACGTAGACGAGGCGTTTGCGTGCCACTCTGGAACGTTACTTGCTTTGATCGCCTTGGTTAGACCAAGGCAGAAAGTTGTACTCTGTGGTGACCCGAAGCAGTGCGGCTTCTTCAATATGATGCAGATGAAAGTCAACTATAATCACAACATCTGCACCCAAGTGTACCACAAAAGTATCTCCAGGCGGTGTACACTGCCTGTGACCGCCATTGTGTCATCGTTGCATTACGAAGGCAAAATGCGCACTACGAATGAGTACAACAAGCCGATTGTAGTGGACACTACAGGCTCAACAAAACCTGACGCTGGAGATCTCGTGTTAACGTGCTTCAGAGGGTGGGTTAAACAACTGCAAATTGACTATCGTGGATACGAGGTCATGACAGCAGCCGCATCCCAAGGGTTAACCNNAAAAGGAGTTTATGCAGTTAGGCAAAAAGTTAATGAAAACCCGCTCTATGCATCAACGTCAGAGCACGTCAACGTACTCCTAACACGTACGGAAGGTAAACTGGTATGGAAGACACTTTCCGGTGACCCGTGGATAAAGACGCTGCAGAACCCACCGAAAGGAAACTTCAAAGCAACTATCAAGGAGTGGGAGGTGGAGCATGCATCAATAATGGCGGGCATCTGCAGTCACCAAATGACCTTTGATACATTCCAAAACAAAGCCAATGTTTGTTGGGCTAAGAGCTTGGTCCCTATCCTCGAAACAGCGGGGATAAAACTAAATGATAGGCAGTGGTCCCAGATAATTCAAGCCTTCAAAGAAGATAAAGCATACTCACCTGAAGTAGCCCTGAATGAAATATGCACGCGCATGTATGGGGTGGATTTAGACAGTGGGCTATTTTCTAAACCATTGGTGTCTGTGTATTACTCGGATAACCACTGGGATAATAGGCCTGGAGGGAAGATGTTCGGATTCAACCCCGAGGCAGCATCCATTCTAGAAAGAAAGTATCCATTCACAAAAGGGAAGTGGAACATCAACAAGCAGATCTGTGTGACCACCAGGAGGATAGAAGACTTTAACCCTACCACCAATATTATACCGGCCAATAGGAGACTACCACACTCATTAGTGGCCGAACACCGCCCAGTAAAAGGGGAAAGAATGGAATGGCTGGTTAATAAGATAAACGGCCACCACGTGCTCCTGGTCAGTGGCTATAATCTTGTACTGCCTACTAAGAGAGTCACTTGGGTAGCGCCACTAGGTGTCCGCGGAGCGGACTACACATACAACCTAGAGTTGGGTCTGCCAGCAACGCTTGGCAGGTATGACCTAGTGGTCATAAACATCCACACACCTTTTCGCATACACCATTACCAACAGTGCGTAGACCACGCAATGAAACTGCAAATGCTCGGGGGTGACTCATTGAGACTGCTCAAACCGGGTGGCTCTCTATTGATCAGAGCATATGGTTACGCAGATAGAACCAGTGAACGAGTCATCTGCGTGTTGGGACGCAAGTTCAGATCGTCTAGAGCGTTGAAACCACCATGTGTCACCAGCAACACTGAGATGTTTTTTCTATTCAGCAACTTTGACAATGGCAGAAGGAATTTCACAACTCATGTCATGAATAATCAACTGAATGCAGCCTTTGTAGGACAGGCCACCCGAGCAGGATGTGCACCGTCGTACCGGGTAAAACGCATGGACATCGCGAAGAACGATGAAGAGTGCGTAGTTAACGCCGCTAACCCTCGCGGGTTACCGGGTGACGGTGTTTGCAAGGCAGTATACAAAAAATGGCCGGAGTCCTTTNNGAATAGTGCAACACCAGTGGGAACCGCAAAAACAGTCATGTGCGGTACGTATCCAGTAATCCACGCCGTTGGACCGAATTTCTCTAATTATTTGGAATCTGAAGGGGACCGGGAATTGGCAGCTGCCTATCGAGAAGTCGCAAAGGAAGTAACTAGACTGGGAGTAAATAGTGTAGCTATACCTCTCCTCTCCACAGGTGNNNNNNNNNNNNNNNNNNNNAGGCTGACCCAGTCACTGAACCACCTCTTCACAGCCATGGACTCGACGGATGCAGACGTGGTCATCTACTGTCGCGACAAAGAATGGGAGAAGAAAATATCCGAGGCCATACAGATGCGGACTCAAGTGGAGTTGCTGGATGAGCACATCTCCATAGACTGCGATATTGTTCGCGTGCACCCTGACAGCAGCTTGGCAGGCAGAAAAGGATACAGCACCACGGAAGGCGCACTGTACTCATATCTAGAAGGGACTCGTTTTCACCAGACGGCAGTGGACATGGCAGAGATATATACTATGTGGCCAAAGCAAACAGAGGCCAACGAGCAAGTCTGCCTATATGCCCTGGGGGAAAGTATTGAATCGATCAGGCAGAAATGCCCGGTGGATGATGCAGATGCATCGTCTCCTCCAAAAACTGTCCCGTGCCTTTGCCGTTACGCCATGACTCCGGAACGCGTCACCAGACTTCGCATGAACCACGTCACAAGTATAATTGTGTGTTCCTCGTTTCCCCTTCCAAAGTACAAAATAGAAGGAGTGCAAAAAGTCAAATGCTCTAAGGTAATGCTATTTGACCACAACGTGCCATCACGCGTAAGTCCAAGGGAATATAGATCTTCCCCGGAGGCTGCACAGGAAGCGAGCACAACCACGTCACTGACGCATAGCCAATTCGACCTAAGCGTTGACGGCGAGATACTACCCGTCCCGTCAGATCTGGATGCTGACGCCCCAGCCCTAGAACCAGCTCTAGACGACAGGGCGACACACNNNNNNNNNNNNNNNNNNNNNNNNNNNNNNNNNNNNNNNNNNNNNNNNNNNNNNNNNNNACCTGTCGCGCCGCCCAGAAGAAGGCGAGGGAGAAACCTGACTGTGACATGCGACGAGAGAGAAGGGAACATAACACCCATGGCTAGCGTCCGATTCTTTAGGGCAGAGCTGCGTCCGGTCGTACAAGAAACAGCGGAGACGCGTGACACAGCAATGTCTCTTCAGGCACCGCCGAGTACCGCCACGGAACTGAATCATCCGCCGATCTCCTTCGGAGCACCAAGCGAGACGTTCCCCATTACATTTGGGGACTTCAACGAAGGAGAAATCGAAAGCTTGTCTTCTGAGCTGCTAACTTTCGGAGACTTCCTACCCGGAGAAGTGGATGACTTGACAGATAGCGACTGGTCCACGTGCTCAGACACGGACGACGAGTTATGACTAGACAGGGCAGGTGGGTATATATTCTCGTCGGACACCGGTCCAGGTCATTTACAACAGAAGTCAGTACGCCAGTCAGTGCTGCCGGTGAACACCCTGGAGGAAGTCCACGAGGAGAAGTGTTACCCACCTAAGTTGGATGAAGTAAAGGAGCAACTATTACTTAAGAAACTCCAGGAGAGTGCATCCATGGCCAACAGAAGCAGGTACCAGTCGCGCAAAGTAGAAAACATGAAAGCAACAATCATCCAGAGACTAAAGAGAGGCTGTAGACTATACTTAATGTCAGAGACCTCAAAAGTCCCTACTTACCGGACCACATATCCGGCGCCTGTGTACTCGCCTCCGGTCAACGTCCGACTGTCCAACCCCGAGTCCGCAGTGGCAGCATGCAATGAGTTCCTAGCTAGAAACTATCCAACTGTCTCATCATACCAAATTACCGACGAGNNTGATGCATATTTAGACATGGTGGACGGGTCGGAGAGTTGCCTGGATCGAGCGACATTCAATCCGTCAAAACTTAGGAGCTACCCGAAACAGCACGCTTACCATGCGCCCTCCATCAGAAGCGCTGTACCGTCCCCATTCCAGAACACACTACAGAATGTACTGGCAGCAGCCACGAAAAGAAACTGCAACGTCACACAGATGAGGGAATTACCCACTTTGGACTCAGCAGTATTCAACGTGGAGTGTTTTAAAAAATTCGCATGCAACCAAGAATACTGGGAAGAATTTGCTGCCAGCNNNNNNNNNNNNNNNNNTGAGAATTTAACAACCTATGTTACTAAACTAAAAGGGCCAAAAGCAGCAGCGCTATTTGCAAAAACCCACAATCTGCTGCCACTGCAGGAAGTACCAATGGATAGGTTCACAGTAGATATGAAAAGGGACGTGAAGGTGACTCCTGGTACAAAGCACACAGAGGAAAGACCTAAGGTGCAGGTTATACAGGCGGCTGAACCCTTGGCGACAGCATACCTATGTGGGATTCACAGAGAGCTGGTTAGGAGGCTGAACGCCGTCCTCCTACCCAATGTACATACACTATTTGATATGTCTGCCGAGGATTTCGATGCCATCATAGCCGCACACTTTAAGCCAGGAGACACTGTTTTAGAAACAGACATAGCCTCCTTTGACAAGAGCCAAGATGATTCACTCGCGCTTACTGCCTTGATGTTGTTAGAAGATTTAGGGGTGGATCACTCCCTGTTGGACTTGATAGAGGCCGCTTTTGGAGAGATTTCCAGCTGTCATCTACCGACAGGTACGCGCTTCAAGTTNNNNNNNNNNNNNNNNNNNNNNNNNNNNNNNNNNNNNNNNNNNNNNNNNNNNNNNNNNNNNNNNNNNNNNNNNNNNNNNNNNNNNNNNNNNNNNNNNNNNNNNNNNNNNNNNNNNNNNNNNNNNNNNNNNNNNNNNNNNNNNNNNNNNNNNNNNNNNNNNNNNNNNGCAGCCAGATGCGCCACTTGGATGAACATGGAAGTGAAGATCATAGATGCAGTTGTATCCTTGAAAGCCCCTTACTTTTGTGGAGGGTTTATACTGCACGATACTGTGACGGGAACAGCCTGCAGAGTGGCAGACCCGCTAAAAAGGCTATTCAAACTGGGCAAACCGCTAGCGGCAGGTGACGAACAAGATGAAGATAGAAGACGAGCGCTGGCTGACGAAGTGATCAGATGGCAACGAACAGGGCTAATTGATGAGTTGGAGAAAGCGGTATACTCTAGGTATGAAGTGCAGGGTATATCAGTTGTGGTAATGTCCATGGCCACCTTTGCAAGCTCCAGATCTAACTTCGAGAAGCTCAGAGGACCCGTCATAACTTTGTACGGCGGTCCTAAATAGNNNNNNNNNNNNNNNNNNNNNNNNNNNNNNNNNNNNNNNNNNNNNNNNNNNNNNNNNNNNNNNNNNNNNNNNNNNNNNNNNNNNNNNNNNNNACCGCGCCCTCAGAGGCAAGCCGGGCAACTTGCCCAGCTGATCTCAGCAGTTAATAAACTGACAATGCGCGCGGTACCCCAACAGAAGCCACGCAGGAATCGGAAGAATAAGAAGCAAAAGCAAAAGCGACAGGCGCCACAAAACAACACAAATCAAAAGAAGCAGCCGCCTAAAAAGAAACCAGCTCAAAAGAAAAAGAAGCCGGGCCGCAGAGAGAGGATGTGCATGAAAATCGAAAATGATTGTATTTTTGAAGTCAAGTATGAAGGTAAGGTAACAGGTTACGCGTGCTTGGTGGGGGACAAAGTAATGAAACCAGCACACGTAAAGGGGACCATCGATAACGCGGACCTGGCCAAACTGGCCTTTAAGCGGTCATCTAAGTATGACCTTGAATGCGCGCAGATACCCGTGCACATGAAGTCCGACGCTTCGAAGTTCACCCATGAGAAACCAGAGGGGTACTACAACTGGCACCACGGAGCAGTACAGTACTCAGGAGGCCGGTTCACCATCCCCACAGGTGCTGGCAAACCAGGGGACAGCGGCAGACCGATCTTCGACAACAAGGGACGCGTGGTGGCCATAGTCTTAGGAGGAGCTAATGAAGGAGCCCGTACAGCCCTCTCGGTGGTGACCTGGAATAAAGACATTGTCACTAAAATCACCCCCGAGGGGGCCGAAGAGTGGAGTCTTGCCATCCCAGTCATGTGCCTGCTGGCAAATACCACGTTCCCCTGCTCCCAGCCCCCTTGCACTCCCTGCTGCTATGAAAGGGAACCAGAGGAAACCCTACGCATGCTTGAGGACAACGTCATGAGACCTGGGTACTATCAGCTGCTACAAGCATCCTTAACATGTTCTCCCCACCGTCAGCGACGCAGTACCAAGGACAACTTCAATGTCTATAAAGCCACAAGACCGTACTTAGCTCACTGTCCCGACTGTGGAGAAGGGCACTCGTGCCATAGTCCCGTAGCATTAGAACGCATCAGAAATGAAGCGACAGACGGGACGCTGAAAATCCAGGTCTCCTTGCAAATCGGAATAAAGACGGATGATAGCCACGATTGGACCAAGCTGCGTTACATGGACAACCACACGCCAGCGGACGCAGAGAGGGCGGGGCTATTTGTAAGAACATCAGCACCGTGCACGATTACTGGAACAATGGGACACTTCATCCTGACCCGATGTCCGAAAGGGGAAACTCTGACGGTGGGATTCACTGACAGTAGGAAGATCAGTCACTCATGTACGCACCCATTTCACCACGACCCTCCTGTGATAGGCCGGGAGAAATTCCATTCCCGACCGCAGCACGGTAAAGAGCTGCCTTGCAGCACGTACGTGCAGAGCACCGCCGCAACTACCGAGGAGATAGAGGTACACATGCCCCCAGACACCCCTGATCGCACACTGATGTCACAACAGTCCGGCAACGTAAAGATCACAGTTAATGGCCAGACGGTGCGGTACAAGTGTAATTGCGGTGGCTCAAATGAAGGACTAATAACTACAGACAAAGTGATTAATAACTGCAAAGTTGATCAATGTCATGCCGCGGTCACCAATCACAAAAAGTGGCAGTACAACTCCCCTCTGGTCCCGCGTAATGCTGAACTTGGGGACCGAAAAGGAAAAATCCACATCCCGTTTCCGCTGGCAAATGTAACATGCAGGGTGCCTAAAGCAAGGAACCCCACCGTGACGTACGGGAAAAACCAAGTCATCATGCTACTGTATCCCGACCACCCAACACTCCTGTCCTACCGGAACATGGGAGAAGAACCAAACTACCAAGAAGAGTGGGTGACGCATAAGAAGGAAGTCGTGCTAACCGTGCCGACTGAAGGGCTCGAGGTCACGTGGGGTAACAACGAGCCGTATAAGTATTGGCCGCAGTTATCTACAAACGGTACAGCCCATGGCCACCCGCATGAGATAATTCTGTATTATTATGAGCTGTACCCTACTATGACTGTAGTAGTTGTGTCAGTGGCCTCGTTCGTACTCCTGTCGATGGTGGGTGTGGCAGTGGGGATGTGCATGTGTGCACGACGCAGATGCATCACACCGTACGAACTGACACCAGGAGCTACCGTCCCTTTCCTGCTTAGCCTAATATGCTGCATCAGAACAGCTAAAGCGGCCACATACCAAGAGGCTGCGGTATACCTGTGGAATGAACAGCAACCTTTGTTTTGGCTACAAGCCCTTATTCCGCTGGCAGCCCTGATTGTCCTATGCAACTGTCTGAGACTCTTACCATGCTGCTGTAAAACGTTGGCTTTTTTAGCCGTAATGAGCGTCGGTGCCCACACTGTGAGCGCGTACGAACACGTAACAGTGATCCCGAACACGGTGGGAGTACCGTATAAGACTCTAGTCAATAGACCGGGCTACAGTCCCATGGTATTGGAGATGGAACTACTGTCAGTCACTTTGGAGCCAACGCTATCGCTTGATTACATCACGTGCGAGTACAAAACCGTTATCCCGTCTCCGTACGTGAAATGCTGCGGTACAGCAGAGTGCAAGGACAAAAACCTACCTGACTACAGCTGTAAGGTCTTCACCGGCGTCTACCCATTTATGTGGGGCGGAGCCTACTGCTTCTGCGACGCTGAAAACACGCAATTGAGCGAAGCACACGTGGAGAAGTCCGAATCATGCAAAACAGAATTTGCATCAGCATACAGGGCTCATACCGCATCCGCATCAGCTAAGCTCCGCGTCCTTTACCAAGGAAATAACATCACTGTAACTGCCTATGCTAACGGCGACCATGCCGTCACAGTTAAGGACGCCAAATTCATTGTGGGGCCAATGTCTTCAGCCTGGACACCTTTCGACAACAAAATTGTGGTGTACAAAGGTGACGTCTATAACATGGACTACCCGCCCTTTGGCGCAGGAAGACCAGGACAATTTGGCGATATCCAAAGTCGCACACCTGAGAGTACAGACGTCTATGCTAATACACAACTGGTACTGCAGAGACCGGCTGCGGGTACGGTACATGTGCCATACTCTCAGGCACCATCTGGCTTTAAGTATTGGCTAAAAGAACGAGGGGCGTCGCTGCAGCACACAGCACCATTTGGCTGCCAAATAGCAACAAACCCGGTAAGAGCGATGAATTGCGCCGTAGGGAACATGCCCATCTCCATCGACATACCGGATGCGGCCTTCATTAGGGTCGTCGACGCGCCCTCTTTAACGGACATGTCGTGCGAGGTACCAACCTGCACCCATTCCNNNNATTTCGGGGGCGTCGCCATTATTAAATATGCAGCCAGCAAGAAAGGCAAGTGTGCGGTGCATTCGATGACCAACGCCGTCACAATTCGGGAAGCTGAGATAGAAGTTGAAGGGAATTCTCAGCTGCAAATCTCTTTCTCGACGGCCTTGGCCAGCGCCGAATTCCGCGTACAAGTCTGTTCTACACAAGTACACTGTGTAGCCGAGTGCCACCCTCCGAAGGACCACATAGTCAATTACCCGGCGTCACATACCACCCTCGGGGTCCAGGACATTTCCGCNNNNNNNNNNNNNNNNNNNNNNNNNNNNNNNNNNNNNNNNNNNNNNNNNNNNNNTGTTGCAGCACTGATCCTAATCGTGGTGCTATGCGTGTCGTTCAGCAGGCACTAA
		</sequence>
		<sequence>
			<taxon idref="117|Brazil|RJ|Duque-de-Caxias|2018-04-05"/>
			NNNNNNNNNNNNNNNNNNNNNNNNNNNNNNNNNNNNNNNNNNNNNNNNNNNNNNNNNNNNNNNNNNNNNNNNNNNNNNNNNNNNNNNNNNNNNNNNNNNNNNNNNNNNNNNNNNNNNNNNNNNNNNNNNNNNNNNNNNNNNNNNNNNNNNNNNNNNNNNNNNNNNNNNNNNNNNNNNNNNNNNNNNNNNNNNNNNNNNNNNNNNNNNNNNNNNNNNNNGTCGGACAGGAAGTACCACTGCGTCTGCCCGATGCGCAGCGCAGAAGATCCCGAGAGACTCGCCAATTATGCGAGAAAGCTAGCATCTGCTGCAGGAAAAGTCCTGGACAGAAACATCTCTGGAAAGATCGGGGACTTACAAGCAGTAATGGCCGTGCCAGACACGGAGACGCCAACATTCTGCTTGCACACAGATGTCTCATGTAGACAGAGAGCAGACGTCGCGATATACCAAGACGTCTATGCTGTACACGCACCCACGTCGCTATACCACCAGGCGATTAAAGGGGTCCGAGTGGCGTACTGGGTAGGGTTCGACACAACCCCGTTCATGTACAATGCCATGGCGGGTGCCTACCCCTCATATTCGACAAACTGGGCAGACGAGCAGGTACTGAAGGCTAAGAACATAGGATTATGTTCAACAGACCTGACGGAAGGTAGACGTGGTAAATTGTCTATTATGAGAGGGAAGAAGCTAAAACCGTGTGACCGTGTGCTGTTCTCAGTAGGGTCAACGCTCTACCCGGAAAGCCGCAAGCTACTTAAGAGCTGGCACTTACCATCGGTGTTCCATCTAAAGGGCAAACTCAGCTTCACATGCCGCTGTGATACAGTGGTTTCGTGCGAGGGCTACGTCGTTAAGAGAATAACGATGAGCCCAGGCCTTTATGGAAAAACCACAGGGTATGCGGTAACCCACCACGCAGACGGATTCTTGATGTGCAAGACTACCGACACGGTTGACGGCGAAAGAGTGTCATTCTCGGTGTGCACATACGTGCCGGCGACCATTTGTGATCAAATGACCGGCATCCTTGCTACAGAAGTCACGCCGGAGGATGCACAGAAGCTGTTGGTGGGGCTGAACCAGAGAATAGTGGTTAACGGCAGAACGCAACGGAATACGAACACCATGAAAAACTATCTGCTTCCCGTGGTCGCCCAAGCCTTCAGTAAGTGGGCAAAGGAGTGCCGGAAAGACATGGAAGATGAAAAACTCCTGGGGGTCAGAGAAAGAACACTGACCTGCTGCTGTCTATGGGCATTCAAGAAGCAGAAAACACACACGGTCTACANNNNNNNNNATACCCAGTCAATTCAGAAGGTTCAGGCCGAGTTTGACAGCTTTGTGGTACCGAGCCTGTGGTCGTCCGGGTTGTCAATCCCCTTGAGGACTAGAATCAAATGGTTGTTAAGCAAGGTGCCAAAAACCGACCTGATCCCATATAGCGGGGACGCCCAAGAAGCCCGGGACGCAGAAAAAGAAGCAGAGGAAGAACGAGAAGCAGAACTGACTCGTGAAGCCCTACCACCTCTACAGGCAGCACAGGAAGATGTTCAGGTCGAAATCGACGTGGAACAGCTTGAGGACAGAGCGGGTGCAGGAATAATAGAGACTCCTAGAGGAGCTATCAAAGTTACTGCCCAACCAACAGACCACGTCGTGGGAGAGTACCTGGTACTTTCCCCGCAGACCGTACTACGGAGCCAGAAGCTCAGCCTAATTCACGCTTTGGCGGAGCAAGTGAAGACGTGCACGCACAGCGGACGAGCAGGGAGGTACGCGGTCGAAGCGTACGACGGCCGAGTCCTAGTGCCCTCAGGCTATGCAATCTCGCCTGAAGACTTCCAGAGTCTAAGCGAAAGCGCAACGATGGTGTATAACGAAAGAGAGTTCGTAAACAGAAAGCTACACCACATTGCGATGCACGGACCAGCCCTGAACACCGACGAAGAGTCGTATGAGCTGGTGAGGGCAGAGAGGACAGAACACGAGTACGTCTACGATGTGGACCAGAGAAGATGCTGTAAGAAGGAAGAAGCTGCAGGACTGGTACTGGTGGGCGACTTGACTAATCCGCCCTACCACGAATTCGCATATGAAGGGCTAAAAATCCGCCCTGCCTGCCCATACAAAATTGCAGTCATAGGAGTCTTCGGAGTACCAGGATCCGGCAAGTCAGCTATTATCAAGAACCTAGTTACCAGGCAAGACCTGGTGACTAGCGGAAAGAAAGAAAACTGCCAAGAAATCACCACCGACGTGATGAGACAGAGAGGTCTAGAGATATCTGCACGTACGGTTGACTCGCTGCTCTTGAATGGATGCAACAGGCCAGTCGACGTGTTGTACGTAGACGAGGCGTTTGCGTGCCACTCTGGAACGTTACTTGCTTTGATCGCCTTGGTTAGACCAAGGCAGAAAGTTGTACTCTGTGGTGACCCGAAGCAGTGCGGCTTCTTCAATATGATGCAGATGAAAGTCAACTATAATCACAACATCTGCACCCAAGTGTACCACAAAAGTATCTCCAGGCGGTGTACACTGCCTGTGACCGCCATTGTGTCATCGTTGCATTACGAAGGCAAAATGCGCACTACGAATGAGTACAACAAGCCGATTGTAGTGGACACTACAGGCTCAACAAAACCTGACGCTGGAGATCTCGTGTTAACGTGCTTCAGAGGGTGGGTTAAACAACTGCAAATTGACTATCGTGGATACGAGGTCATGACAGCAGCCGCATCCCAAGGGTTAACNNNNNNNNNNNNNNNNNNNNNNNNNNNNNNNNNNNNNNNNNNNNNNNNNNNNNNNNNNNNNNNNNNNNNNNNNNNNNNNNNCCTAACACGTACGGAAGGTAAACTGGTATGGAAGACACTTTCCGGTGACCCGTGGATAAAGACGCTGCAGAACCCACCGAAAGGAAACTTCAAAGCAACTATCAAGGAGTGGGAGGTGGAGCATGCATCAATAATGGCGGGCATCTGCAGTCACCAAATGACCTTTGATACATTCCAAAACAAAGCCAATGTTTGTTGGGCTAAGAGCTTGGTCCCTATCCTCGAAACAGCGGGGATAAAACTAAATGATAGGCAGTGGTCCCAGATAATTCAAGCCTTCAAAGAAGATAAAGCATACTCACCTGAAGTAGCCCTGAATGAAATATGCACGCGCATGTATGGGGTGGATTTAGACAGTGGGCTATTTTCTAAACCATTGGTGTCTGTGTATTACTCGGATAACCACTGGGATAATAGGCCTGGAGGGAAGATGTTCGGATTCAACCCCGAGGCAGCATCCATTCTAGAAAGAAAGTATCCATTCACAAAAGGGAAGTGGAACATCAACAAGCAGATCTGTGTGACCACCAGGAGGATAGAAGACTTTAACCCTACCACCAATATTATACCGGCCAATAGGAGACTACCACACTCATTAGTGGCCGAACACCGCCCAGTAAAAGGGGAAAGAATGGAATGGCTGGTTAATAAGATAAACGGCCACCACGTGCTCCTGGTCAGTGGCTATAATCTTGTACTGCCTACTAAGAGAGTCACTTGGGTAGCGCCACTAGGTGTCCGCGGAGCGGACTACACATACAACCTAGAGTTGGGTCTGCCAGCAACGCTTGGCAGGTATGACCTAGTGGTCATAAACATCCACACACCTTTTCGCATACACCATTACCAACAGTGCGTAGACCACGCAATGAAACTGCAAATGCTCGGGGGTGACTCATTGAGACTGCTCAAACCGGGTGGCTCTCTATTGATCAGAGCATATGGTTACGCAGATAGAACCAGTGAACGAGTCATCTGCGTGTTGGGACGCAAGTTCAGATCGTCTAGAGCGTTGAAACCACCATGTGTCACCAGCAACACTGAGATGTTTTTCCTATTCAGCAACTTTGACAATGGCAGAAGGAATTTCACAACTCATGTCATGAATAATCAACTGAATGCAGCCTTTGTAGGACAGGCCACCCGAGCAGGATGTGCACCGTCGTACCGGGTAAAACGCATGGACATCGCGAAGAACGATGAAGAGTGCGTAGTTAACGCCGCTAACCCTCGCGGGTTACCGGGTGACGGTGTTTGCAAGGCAGTATACAAAAAATGGCCGGAGTCCTTTAAGAATAGTGCAACACCAGTGGGAACCGCAAAAACAGTCATGTGCGGTACGTATCCAGTAATCCACGCCGTTGGACCGAATTTCTCTAATTATTTGGAATCTGAAGGGGACCGGGAATTGGCAGCTGCCTATCGAGAAGTCGCAAAGGAAGTAACTAGACTGGGAGTAAATAGTGTAGCTATACCTCTCCTCTCCACAGGTGNNNNNNNNNNNNNNNNNNNNAGGCTGACCCAGTCACTGAACCACCTCTTCACAGCCATGGACTCGACGGATGCAGACGTGGTCATCTACTGTCGCGACAAAGAATGGGAGAAGAAAATATCCGAGGCCATACAGATGCGGACTCAAGTGGAGTTGCTGGATGAGCACATCTCCATAGACTGCGATATTGTTCGCGTGCACCCTGACAGCAGCTTGGCAGGCAGAAAAGGATACAGCACCACGGAAGGCGCACTGTACTCATATCTAGAAGGGACTCGTTTTCACCAGACGGCAGTGGACATGGCAGAGATATATACTATGTGGCCAAAGCAAACAGAGGCCAACGAGCAAGTCTGCCTATATGCCCTGGGGGAAAGTATTGAATCGATCAGGCAGAAATGCCCGGTGGATGATGCAGATGCATCGTCTCCTCCAAAAACTGTCCCGTGCCTTTGCCGTTACGCCATGACTCCGGAACGCGTCACCAGACTTCGCATGAACCACGTCACAAGTATAATTGTGTGTTCCTCGTTTCCCCTTCCAAAGTACAAAATAGAAGGAGTGCAAAAAGTCAAATGTTCTAAGGTAATGCTATTTGACCACAACGTGCCATCACGCGTAAGTCCAAGGGAATATAGATCTTCCCCGGAGGCTGCACAGGAAGCGAGCACAACCACGTCACTGACGCATAGCCAATTCGACCTAAGCGTTGACGGCGAGATACTACCCGTCCCGTCAGATCTGGATGCTGACGCCCCAGCCCTANNNNNNNNNNNNNNNNNNNNNNNNNNNNNNNNNNNNNNNNNNNNNNNNNNNNNNNNNNNNNNNNNNNNNNNNNNNNNNNNNNNNNNCGTACCTGTCGCGCCGCCCAGAAGAAGGCGAGGGAGAAACCTGACTGTGACATGCGACGAGAGAGAAGGGAACATAACACCCATGGCTAGCGTCCGATTCTTTAGGGCAGAGCTGCGTCCGGTCGTACAAGAAACAGCGGAGACGCGTGACACAGCAATGTCTCTTCAGGCACCGCCGAGTACCGCCACGGAACTGAATCATCCGCCGATCTCCTTCGGAGCACCAAGCGAGACGTTCCCCATCACATTTGGGGACTTCAACGAAGGAGAAATCGAAAGCTTGTCTTCTGAGCTGCTAACTTTCGGAGACTTCCTACCCGGAGAAGTGGATGACTTGACAGATAGCGACTGGTCCACGTGCTCAGACACGGACGACGAGTTATGACTAGACAGGGCAGGTGGGTATATATTCTCGTCGGACACCGGTCCAGGTCATTTACAACAGAAGTCAGTACGCCAGTCAGTGCTGCCGGTGAACACCCTGGAGGAAGTCCACGAGGAGAAGTGTTACCCACCTAAGTTGGATGAAGTAAAGGAGCAACTATTACTTAAGAAACTCCAGGAGAGTGCATCCATGGCCAACAGAAGCAGGTACCAGTCGCGCAAAGTAGAAAACATGAAAGCAACAATCATCCAGAGACTAAAGAGAGGCTGTAGACTATACTTAATGTCAGAGACCTCAAAAGTCCCTACTTACCGGACCACATATCCGGCGCCTGTGTACTCGCCTCCGGTCAACGTCCGACTGTCCAACCCCGAGTCCGCAGTGGCAGCATGCAATGAGTTCCTAGCTAGAAACTATCCAACTGTCTCATCATACCAAATTACCGACGAGTATGATGCATATTTAGACATGGTGGACGGGTCGGAGAGTTGCCTGGATCGAGCGACATTCAATCCGTCAAAACTTAGGAGCTACCCGAAACAGCACGCTTACCATGCGCCCTCCATCAGAAGCGCTGTACCGTCCCCATTCCAGAACACACTACAGAATGTACTGGCAGCAGCCACGAAAAGAAACTGCAACGTCACACAGATGAGGGAATTACCCACTTTGGACTCAGCAGTATTCAACGTGGAGTGTTTTAAAAAATTCGCATGCAACCAAGAATACTGGGAAGAATTTGCTGCCAGCCCTATTAGGATAACAACTGAGAATTTAACAACCTATGTTACTAAACTAAAAGGGCCAAAAGCAGCAGCGCTATTTGCAAAAACCCACAATCTGCTGCCACTGCAGGAAGTACCAATGGATAGGTTCACAGTAGATATGAAAAGGGACGTGAAGGTGACTCCTGGTACAAAGCACACAGAGGAAAGACCTAAGGTGCAGGTTATACAGGCGGCTGAACCCTTGGCGACAGCATACCTATGTGGGATCCACAGAGAGCTGGTTAGGAGGCTGAACGCCGTCCTCCTACCCAATGTACATACACTATTTGATATGTCTGCCGAGGATTTCGATGCCATCATAGCCGCACACTTTAAGCCAGGAGACACTGTTTTAGAAACGGACATAGCCTCCTTTGACAAGAGCCAAGATGATTCACTTGCGCTTACTGCCTTGATGTTGTTAGAAGATTTAGGGGTGGATCACTCCCTGTTGGACTTGATAGAGGCCGCTTTTGGAGAGATTTCCAGCTGTCATCTACCGACAGGTACGCGCTTCAAGTTCGGCGCCATGATGAAATCTGGTATGTTCCTAACTCTGTTCGTCAACACATTGCTAAACATCACCATCGCTAGCCGCGTGCTGGAAGATCGTCTGACAAAATCCGCGTGCGCGGCCTTCATCGGCGACGACAACATAATACATGGAGTCGTCTCCGATGAATTGATGGCAGCCAGATGCGCCACTTGGATGAACATGGAAGTGAAGATCATAGATGCAGTTGTATCCTTGAAAGCCCCTTACTTTTGTGGAGGGTTTATACTGCACGATACTGTGACGGGAACAGCCTGCAGAGTGGCAGACCCGCTAAAAAGGCTATTCAAACTGGGCAAACCGCTAGCGGCAGGTGACGAACAAGATGAAGATAGAAGACGAGCGCTGGCTGACGAAGTGATCAGATGGCAACGAACAGGGCTAATTGATGAGTTGGAGAAAGCGGTATACTCTAGGTATGAAGTGCAGGGTATATCAGTTGTGGTAATGTCCATGGCCACCTTTGCAAGCTCCAGATCTAACTTCGAGAAGCTCAGAGGACCCGTCATAACTTTGTACGGCGGTCCTAAATAGNNNNNNNNNNNNNNNNNNNNNNNNNNNNNNNNNNNNNNNNNNNNNNNNNNNNNNNNNNNNNNNNNNNNNNNNNNNNNNNNNNNNNNNNCCAGACCGCGCCCTCAGAGGCAAGCCGGGCAACTTGCCCAGCTGATCTCAGCAGTTAATAAACTGACAATGCGCGCGGTACCCCAACAGAAGCCACGCAGGAATCGGAAGAATNNNNNNNNNNNNNNNNNNCGACAGGCGCCACAAAACAACACAAATCAAAAGAAGCAGCCGCCTAAAAAGAAACCAGCTCAAAAGAAAAAGAAGCCGGGCCGCAGAGAGAGGATGTGCATGAAAATCGAAAATGATTGTATTTTTGAAGTCAAGTATGAAGGTAAGGTAACAGGTTACGCGTGCTTGGTGGGGGACAAAGTAATGAAACCAGCACACGTAAAGGGGACCATCGATAACGCGGACCTGGCCAAACTGGCCTTTAAGCGGTCATCTAAGTATGACCTTGAATGCGCGCAGATACCCGTGCACATGAAGTCCGACGCTTCGAAGTTCACCCATGAGAAACCAGAGGGGTACTACAACTGGCACCACGGAGCAGTACAGTACTCAGGAGGCCGGTTCACCATCCCCACAGGTGCTGGCAAACCAGGGGACAGCGGCAGACCGATCTTCGACAACAAGGGACGCGTGGTGGCCATAGTCTTAGGAGGAGCTAATGAAGGAGCCCGTACAGCCCTCTCGGTGGTGACCTGGAATAAAGACATTGTCACTAAAATCACCCCCGAGGGGGCCGAAGAGTGGAGTCTTGCCATCCCAGTCATGTGCCTGCTGGCAAATACCACGTTCCCCTGCTCCCAGCCCCCTTGCACTCCCTGCTGCTATGAAAGGGAACCAGAGGAAACCCTACGCATGCTTGAGGACAACGTCATGAGACCTGGGTACTATCAGCTGCTACAAGCATCCTTAACATGTTCTCCCCACCGTCAGCGACGCAGTACCAAGGACAACTTCAATGTCTATAAAGCCACAAGACCGTACTTAGCTCACTGTCCCGACTGTGGAGAAGGGCACTCGTGCCATAGTCCCGTAGCATTAGAACGCATCAGAAATGAAGCGACAGACGGGACGCTGAAAATCCAGGTCTCCTTGCAAATCGGAATAAAGACGGATGATAGCCACGATTGGACCAAGCTGCGTTACATGGACAACCACACGCCAGCGGACGCAGAGAGGGCGGGGCTATTTGTAAGAACATCAGCACCGTGCACGATTACTGGAACAATGGGACACTTCATCCTGACCCGATGTCCGAAAGGGGAAACTCTGACGGTGGGATTCACTGACAGTAGGAAGATCAGTCACTCATGTACGCACCCATTTCACCACGACCCTCCTGTGATAGGCCGGGAGAAATTCCATTCCCGACCGCAGCACGGTAAAGAGCTGCCTTGCAGCACGTACGTGCAGAGCACCGCCGCAACTACCGAGGAGATAGAGGTACACATGCCCCCAGACACCCCTGATCGCACACTGATGTCACAACAGTCCGGCAACGTAAAGATCACAGTTAATGGCCAGACGGTGCGGTACAAGTGTAATTGCGGTGGCTCAAATGAAGGACTAATAACTACAGACAAAGTGATTAATAACTGCAAAGTTGATCAATGTCATGCCGCGGTCACCAATCACAAAAAGTGGCAGTACAACTCCCCTCTGGTCCCGCGTAATGCTGAACTTGGGGACCGAAAAGGAAAAATCCACATCCCGTTTCCGCTGGCAAATGTAACATGCAGGGTGCCTAAAGCAAGGAACCCCACCGTGACGTACGGGAAAAACCAAGTCATCATGCTACTGTATCCCGACCACCCAACACTCCTGTCCTACCGGAACATGGGAGAAGAACCAAACTACCAAGAAGAGTGGGTGACGCATAAGAAGGAAGTCGTGCTAACCGTGCCGACTGAAGGGCTCGAGGTCACGTGGGGTAACAACGAGCCGTATAAGTATTGGCCGCAGTTATCTACAAACGGTACAGCCCATGGCCACCCGCATGAGATAATTCTGTATTATTATGNNNNNNNNNNNNNNNNNNNNNNNNNNNNNNNNNNNNNNNNNNNNNNNNNNNNNNNNNNNNNNNNNNNNNNNNNNNNNNNNNNNNNNNNNNNNNNNNNNNNNNNNNNCATCACACCGTACGAACTGACACCAGGAGCTACCGTCCCTTTCCTGCTTAGCCTAATATGCTGCATCAGAACAGCTAAAGCGGCCACATACCAAGAGGCTGCGGTGTACCTGTGGAATGAACAGCAACCTTTGTTTTGGCTACAAGCCCTTATTCCGCTGGCAGCCCTGATTGTCCTATGCAACTGTCTGAGACTCTTACCATGCTGCTGTAAAACGTTGGCTTTTTTAGCCGTAATGAGCGTCGGTGCCCACACTGTGAGCGCGTACGAACACGTAACAGTGATCCCGAACACGGTGGGAGTACCGTATAAGACTCTAGTCAATAGACCGGGCTACAGTCCCATGGTATTGGAGATGGAACTACTGTCAGTCACTTTGGAGCCAACGCTATCGCTTGATTACATCACGTGCGAGTACAAAACCGTTATCCCGTCTCCGTACGTGAAATGCTGCGGTACAGCAGAGTGCAAGGACAAAAACCTACCTGACTACAGCTGTAAGGTCTTCACCGGCGTCTACCCATTTATGTGGGGCGGAGCCTACTGCTTCTGCGACGCTGAAAACACGCAATTGAGCGAAGCACACGTGGAGAAGTCCGAATCATGCAAAACAGAATTTGCATCAGCATACAGGGCTCATACCGCATCCGCATCAGCTAAGCTCCGCGTCCTTTACCAAGGAAATAACATCACTGTAACTGCCTATGCTAACGGCGACCATGCCGTCACAGTTAAGGACGCCAAATTCATTGTGGGGCCAATGTCTTCAGCCTGGACACCTTTCGACAACAAAATTGTGGTGTACAAAGGTGACGTCTATAACATGGACTACCCGCCCTTTGGCGCAGGAAGACCAGGACAATTTGGCGATATCCAAAGTCGCACACCTGAGAGTACAGACGTCTATGCTAATACACAACTGGTACTGCAGAGACCGGCTGCGGGTACGGTACATGTGCCATACTCTCAGGCACCATCTGGCTTTAAGTATTGGCTAAAAGAACGAGGGGCGTCGCTGCAGCACACAGCACCATTTGGCTGCCAAATAGCAACAAACCCGGTAAGAGCGATGAATTGCGCCGTAGGGAACATGCCCATCTCCATCGACATACCGGATGCGGCCTTCATTAGGGTCGTCGACGCGCCCTCTTTAACGGACATGTCGTGCGAGGTACCAACCTGCACCCATTCCTCAGATTTCGGGGGCGTCGCCATTATTAAATATGCAGCCAGCAAGAAAGGCAAGTGTGCGGTGCATTCGATGACCAACGCCGTCACAATTCGGGAAGCTGAGATAGAAGTTGAAGGGAATTCTCAGCTGCAAATCTCTTTCTCGACGGCCTTGGCCAGCGCCGAATTCCGCGTACAAGTCTGTTCTACACAAGTACACTGTGTAGCCGAGTGCCACCCTCCGAAGGACCACATAGTCAATTACCCGGCNNNNNNNNNNNNNNNNNNNNNNNNNNNNNNNNNNNNNNNNNNNNNNNNNNNNNNNNNNNNNNNNNNNNNNNNNNNNNNNNNNNNNNNNNNNNNNNNNNNNNNNNNNNNNNNNNNNNNNNNNNNNNNNNNNNNNNNNNNNNNNNNN
		</sequence>
		<sequence>
			<taxon idref="120|Brazil|RJ|Duque-de-Caxias|2018-04-16"/>
			ATGGATCCTGTGTACGTGGACATAGACGCTGACAGCGCCTTTTTGAAGGCCCTGCAACGTGCGTACCCCATGTTTGAGGTGGAACCCAGGCAGGTCACACCGAATGACCATGCTAATGCTAGAGCGTTCTCGCATCTAGCTATAAAACTANNNNNNNNNNNNNNNNNNNNNNNNNNNNNNNNNNNNNNNATCGGCAGTGCACCAGCAAGGAGGATGATGTCGGACAGGAAGTACCACTGCGTCTGCCCGATGCGCAGCGCAGAAGATCCCGAGAGACTCGCCAATTATGCGAGAAAGCTAGCATCTGCTGCAGGAAAAGTCCTGGACAGAAACATCTCTGGAAAGATCGGGGACTTACAAGCAGTAATGGCCGTGCCAGACACGGAGACGCCAACATTCTGCTTGCACACAGATGTCTCATGTAGACAGAGAGCAGACGTCGCGATATACCAAGACGTCTATGCTGTACACGCACCCACGTCGCTATACCACCAGGCGATTAAAGGGGTCCGAGTGGCGTACTGGGTAGGGTTCGACACAACCCCGTTCATGTACAATGCCATGGCGGGTGCCTACCCCTCATATTCGACAAACTGGGCAGACGAGCAGGTACTGAAGGCTAAGAACATAGGATTATGTTCAACAGACCTGACGGAAGGTAGACGAGGTAAATTGTCTATTATGAGAGGGAAGAAGCTAAAACCGTGTGACCGTGTGCTGTTCTCAGTAGGGTCAACGCTCTACCCGGAAAGCCGCAAGCTACTTAAGAGCTGGCACTTACCATCGGTGTTCCATCTAAAGGGCAAACTCAGCTTCACATGCCGCTGTGATACAGTGGTTTCGTGCGAGGGCTACGTCGTTAAGAGAATAACGATGAGCCCAGGCCTTTATGGAAAAACCACAGGGTATGCGGTAACCCACCACGCAGACGGATTCTTGATGTGCAAGACTACCGACACGGTTGACGGCGAAAGAGTGTCATTCNNNNNNNNCACATACGTGCCGGCGACCATTTGTGATCAAATGACCGGCATCCTTGCTACAGAAGTCACGCCGGAGGATGCACAGAAGCTGTTGGTGGGGCTGAACCAGAGAATAGTGGTTAACGGCAGAACGCAACGGAATACGAACACCATGAAAAACTATCTGCTTCCCGTGGTCGCCCAAGCCTTCAGTAAGTGGGCAAAGGAGTGCCGGAAAGACATGGAAGATGAAAAACTCCTGGGGGTCAGAGAAAGAACACTGACCTGCTGCTGTCTATGGGCATTCAAGAAGCAGAAAACACNNNNNNNNNNNNNNNNNNNNNNTACCCAGTCAATTCAGAAGGTTCAGGCCGAGTTTGACAGCTTTGTGGTACCGAGCCTGTGGTCGTCCGGGTTGTCAATCCCCTTGAGGACTAGAATCAAATGGTTGTTAAGCAAGGTGCCAAAAACCGACCTGATCCCATATAGCGGGGACGCCCAAGAAGCCCGGGACGCAGAAAAAGAAGCAGAGGAAGAACGAGAAGCAGAACTGACTCGTGAAGCCCTACCACCTCTACAGGCAGCACAGGAAGATGTTCAGGTCGAAATCGACGTGGAACAGCTTGAGGACAGAGCGGGTGCAGGAATAATAGAGACTCCTAGAGGAGCTATCAAAGTTACTGCCCAACCAACAGACCACGTCGTGGGAGAGTACCTGGTACTTTCCCCGCAGACCGTACTACGGAGCCAGAAGCTCAGCCTAATTCACGCTTTGGCGGAGCAAGTGAAGACGTGCACGCACAGCGGACGAGCAGGGAGGTACGCGGTCGAAGCGTACGACGGCCGAGTCCTAGTGCCCTCAGGCTATGCAATCTCGCCTGAAGACTTCCAGAGTCTAAGCGAAAGCGCAACGATGGTGTATAACGAAAGAGAGTTCGTAAACAGAAAGCTACACCACATTGCGATGCACGGACCAGCCCTGAACACCGACGAAGAGTCGTATGAGCTGGTGAGGGCAGAGAGGACAGAACACGAGTACGTCTACGATGTGGACCAGAGAAGATGCTGTAAGAAGGAAGAAGCTGCAGGACTGGTACTGGTGGGCGACTTGACTAATCCGCCCTACCACGAATTCGCATATGAAGGGCTAAAAATCCGCCCTGCCTGCCCATACAAAATTGCAGTCATAGGAGTCTTCGGAGTACCAGGATCTGGCAAGTCAGCTATTATCAAGAACCTAGTTACCAGGCAAGACCTGGTGACTAGCGGAAAGAAAGAAAACTGCCAAGAAATCACCACCGACGTGATGAGACAGAGAGGTCTAGAGATATCTGCACGTACGGTTGACTCGCTGCTCTTGAATGGATGCAACAGGCCAGTCGACGTGTTGTACGTAGACGAGGCGTTTGCGTGCCACTCTGGAACGTTACTTGCTTTGATCGCCTTGGTTAGACCAAGGCAGAAAGTTGTACTCTGTGGTGACCCGAAGCAGTGCGGCTTCTTCAATATGATGCAGATGAAAGTCAACTATAATCACAACATCTGCACCCAAGTGTACCACAAAAGTATCTCCAGGCGGTGTACACTGCCTGTGACCGCCATTGTGTCATCGTTGCATTACGAAGGCAAAATGCGCACTACGAATGAGTACAACAAGCCGATTGTAGTGGACACTACAGGCTCAACAAAACCTGACGCTGGAGATCTCGTGTTAACGTGCTTCAGAGGGTGGGTTAAACAACTGCAAATTGACTATCGTGGATACGAGGTCATGACAGCAGCCGCATCCCAAGGGTTAACCAGAAAAGGAGTTTATGCAGNTAGGCAAAAAGTTAATGAAAACCCNNNNNNNNNNNNNNNNNNNNNNNNNNNNNNNNNNNNCCTAACACGTACGGAAGGTAAACTGGTATGGAAGACACTTTCCGGTGACCCGTGGATAAAGACGCTGCAGAACCCACCGAAAGGAAACTTCAAAGCAACTATCAAGGAGTGGGAGGTGGAGCATGCATCAATAATGGCGGGCATCTGCAGTCACCAAATGACCTTTGATACATTCCAAAACAAAGCCAATGTTTGTTGGGCTAAGAGCTTGGTCCCTATCCTCGAAACAGCGGGGATAAAACTAAATGATAGGCAGTGGTCCCAGATAATTCAAGCCTTCAAAGAAGATAAAGCATACTCACCTGAAGTAGCCCTGAATGAAATATGCACGCGCATGTATGGGGTGGATTTAGACAGTGGGCTATTTTCTAAACCATTGGTGTCTGTGTATTACTCGGATAACCACTGGGATAATAGGCCTGGAGGGAAGATGTTCGGATTCAACCCCGAGGCAGCATCCATTCTAGAAAGAAAGTATCCATTCACAAAAGGGAAGTGGAACATCAACAAGCAGATCTGTGTGACCACCAGGAGGATAGAAGACTTTAACCCTACCACCAATATTATACCGGCCAATAGGAGACTACCACACTCATTAGTGGCCGAACACCGCCCAGTAAAAGGGGAAAGAATGGAATGGCTGGTTAATAAGATAAACGGCCACCACGTGCTCCTGGTCAGTGGCTATAATCTTGCACTGCCTACTAAGAGAGTCACTTGGGTAGCGCCACTAGGTGTCCGCGGAGCGGACTACACATACAACCTAGAGTTGGGTCTGCCAGCAACGCTTGGCAGGTATGACCTAGTGGTCATAAACATCCACACACCTTTTCGCATACACCATTACCAACAGTGCGTAGACCACGCAATGAAACTGCAAATGCTCGGGGGTGACTCATTGAGACTGCTCAAACCGGGTGGCTCTCTATTGATCAGAGCATATGGTTACGCAGATAGAACCAGTGAACGAGTCATCTGCGTGTTGGGACGCAAGTTCAGATCGTCTAGAGCGTTGAAACCACCATGTGTCACCAGCAACACTGAGATGTTTTTCCTATTCAGCAACTTTGACAATGGCAGAAGGAATTTCACAACTCATGTCATGAATAATCAACTGAATGCAGCCTTTGTAGGACAGGCCACCCGAGCAGGATGTGCACCGTCGTACCGGGTAAAACGCATGGACATCGCGAAGAACGATGAAGAGTGCGTAGTTAACGCCGCTAACCCTCGCGGGTTACCGGGTGACGGTGTTTGCAAGGCAGTATACAAAAAATGGCCGGAGTCCTTTAAGAATAGTGCAACACCAGTGGGAACCGCAAAAACAGTCATGTGCGGTACGTATCCAGTAATCCACGCCGTTGGACCGAATTTCTCTAATTATTTGGAATCTGAAGGGGACCGGGAATTGGCAGCTGCCTATCGAGAAGTCGCAAAGGAAGTAACTAGACTGGGAGTAAATAGTGTAGCTATACCTCTCCTCTCCACAGGTGTNNNNNNNNNNNNNNNNNNNAGGCTGACCCAGTCACTGAACCACCTCTTCACAGCCATGGACTCGACGGATGCAGACGTGGTCATCTACTGTCGCGACAAAGAATGGGAGAAGAAAATATCCGAGGCCATACAGATGCGGACTCAAGTGGAGTTGCTGGATGAGCACATCTCCATAGACTGCGATATTGTTCGCGTGCACCCTGACAGCAGCTTGGCAGGCAGAAAAGGATACAGCACCACGGAAGGCGCACTGTACTCATATCTAGAAGGGACTCGTTTTCACCAGACGGCAGTGGACATGGCAGAGATATATACTATGTGGCCAAAGCAAACAGAGGCCAACGAGCAAGTCTGCCTATATGCCCTGGGGGAAAGTATTGAATCGATCAGGCAGAAATGCCCGGTGGATGATGCAGATGCATCGTCTCCTCCAAAAACTGTCCCGTGCCTTTGCCGTTACGCCATGACTCCGGAACGCGTCACCAGACTTCGCATGAACCACGTCACAAGTATAATTGTGTGTTCCTCGTTTCCCCTTCCAAAGTACAAAATAGAAGGAGTGCAAAAAGTCAAATGCTCTAAGGTAATGCTATTTGACCACAACGTGCCATCACGCGTAAGTCCAAGGGAATATAGATCTTCCCCGGAGGCTGCACAGGAAGCGAGTACAACCACGTCACTGACGCATAGCCAATTCGACCTAAGCGTTGACGGCGAGATACTACCCGTCCCGTCAGATCTGGATGCTGACGCCCCAGCCCTAGAACCAGCTCTAGACGACAGGGCGACACACACGTTGCCATCCACAACCGGAAACCTTGCGGCCGTGTCTGACTGGGTAATGAGCACCGTACCTGTCGCGCCGCCCAGAAGAAGGCGAGGGAGAAACCTGACTGTGACATGCGACGAGAGAGAAGGGAACATAACACCCATGGCTAGCGTCCGATTCTTTAGGGCAGAGCTGCGTCCGGTCGTACAAGAAACAGCGGAGACGCGTGACACAGCAATGTCTCTTCAGGCACCGCCGAGTACCGCCACGGAACTGAATCATCCGCCGATCTCCTTCGGAGCACCAAGCGAGACGTTCCCCATTACATTTGGGGACTTCAACGAAGGAGAAATCGAAAGCTTGTCTTCTGAGCTGCTAACTTTCGGAGACTTCCTACCCGGAGAAGTGGATGACTTGACAGATAGCGACTGGTCCACGTGCTCAGACACGGACGACGAGTTATGACTAGACAGGGCAGGTGGGTATATATTCTCGTCGGACACCGGTCCAGGTCATTTACAACAGAAGTCAGTACGCCAGTCAGTGCTGCCGGTGAACACCCTGGAGGAAGTCCACGAGGAGAAGTGTTACCCACCTAAGTTGGATGAAGTAAAGGAGCAACTATTACTTAAGAAACTCCAGGAGAGTGCATCCATGGCCAACAGAAGCAGGTACCAGTCGCGCAAAGTAGAAAACATGAAAGCAACAATCATCCAGAGACTAAAGAGAGGCTGTAGACTATACTTAATGTCAGAGACCTCAAAAGTCCCTACTTACCGGACCACATATCCGGCGCCTGTGTACTCGCCTCCGGTCAACGTCCGACTGTCCAACCCCGAGTCCGCAGTGGCAGCATGCAATGAGTTCCTAGCTAGAAACTATCCAACTGTCTCATCATACCAAATTACCGACGAGTATGATGCATATTTAGACATGGTGGACGGGTCGGAGAGTTGCCTGGATCGAGCGACATTCAATCCGTCAAAACTTAGGAGCTACCCGAAACAGCACGCTTACCATGCGCCCTCCATCAGAAGCGCTGTACCGTCCCCATTCCAGAACACACTACAGAATGTACTGGCAGCAGCCACGAAAAGAAACTGCAACGTCACACAGATGAGGGAATTACCCACTTTGGACTCAGCAGTATTCAACGTGGAGTGTTTTAAAAAATTCGCATGCAACCAAGAATACTGGGAAGAATTTGCTGCCAGCCCTATTAGGATAACAACTGAGAATTTAACAACCTATGTTACTAAACTAAAAGGGCCAAAAGCAGCAGCGCTATTTGCAAAAACCCACAATCTGCTGCCACTGCAGGAAGTACCAATGGATAGGTTCACAGTAGATATGAAAAGGGACGTGAAGGTGACTCCTGGTACAAAGCACACAGAGGAAAGACCTAAGGTGCAGGTTATACAGGCGGCTGAACCCTTGGCGACAGCATACCTATGTGGGATTCACAGAGAGCTGGTTAGGAGGCTGAACGCCGTCCTCCTACCCAATGTACATACNNNNNNNNNNNNNNCTGCCGAGGATTTCGATGCCATCATAGCCGCACACTTTAAGCCAGGAGACACTGTTTTAGAAACGGACATAGCCTCCTTTGACAAGAGCCAAGATGATTCACTTGCGCTTACTGCCTTGATGTTGTTAGAAGATTTAGGGGTGGATCACTCCCTGTTGGACTTGATAGAGGCCGCTTTTGGAGAGATTTCCAGCTGTCATCTACCGACAGGTACGCGCTTCAAGTTCGGCGCCATGATGAAATCTGGTATGTTCCTAACTCTGTTCGTCAACACATTGCTAAACATCNNNNNNNNNNNNNNNNNNNNNNNNNNNNGTCTGACAAAATCCGCGTGCGCGGCCTTCATCGGCGACGACAACATAATACATGGAGTCGTCTCCGATGAATTGATGGCAGACAGATGCGCCACTTGGATGAACATGGAAGTGAAGATCATAGATGCAGTTGTATCCTTGAAAGCCCCTTACTTTTGTGGAGGGTTTATACTGCACGATACTGTGACGGGAACAGCCTGCAGAGTGGCAGACCCGCTAAAAAGGCTATTCAAACTGGGCAAACCGCTAGCGGCAGGTGACGAACAAGATGAAGATAGAAGACGAGCGCTGGCTGACGAAGTGATCAGATGGCAACGAACAGGGCTAATTGATGAGTTGGAGAAAGCGGTATACTCTAGGTATGAAGTGCAGGGTATATCAGTTGTGGTAATGTCCATGGCCACCTTTGCAAGCTCCAGATCTAACTTCGAGAAGCTCAGAGGACCCGTCATAACTTTGTACGGCGGTCCTAAATAGNNNNNNNNNNNNNNNNNNNNNNNNNNNNNNNNNNNNNNNNNNNNNNNNNNNNNNNNNNNNNNNNNNNNNNNNNNNNNNNNNNNNNNNNNNNNACCGCGCCCTCAGAGGCAAGCCGGGCAACTTGCCCAGCTGATCTCAGCAGTTAATAAACTGACAATGCGCGCGGTACCCCAACAGAAGCCACGCAGGAATCGNNNNNNNNNNNNNNNNNNNNNNNNNNNNNNNNNNNNNNNNAACAACACAAACCAAAAGAAGCAGCCGCCTAAAAAGAAACCAGCTCAAAAGAAAAAGAAGCCGGGCCGCAGAGAGAGGATGTGCATGAAAATCGAAAATGATTGTATTTTTGAAGTCAAGTATGAAGGTAAGGTAACAGGTTACGCGTGCTTGGTGGGGGACAAAGTAATGAAACCAGCACACGTAAAGGGGACCATCGATAACGCGGACCTGGCCAAACTGGCCTTTAAGCGGTCATCTAAGTATGACCTTGAATGCGCGCAGATACCCGTGCACATGAAGTCCGACGCTTCGAAGTTCACCCATGAGAAACCAGAGGGGTACTACAACTGGCACCACGGAGCAGTACAGTACTCAGGAGGCCGGTTCACCATCCCCACAGGTGCTGGCAAACCAGGGGACAGCGGCAGACCGATCTTCGACAACAAGGGACGCGTGGTGGCCATAGTCTTAGGAGGAGCTAATGAAGGAGCCCGTACAGCCCTCTCGGTGGTGACCTGGAATAAAGACATTGTCACTAAAATCACCCCCGAGGGGGCCGAAGAGTGGAGTCTTGCCATCCCAGTCATGTGCCTGCTGGCAAATACCACGTTCCCCTGCTCCCAGCCCCCTTGCACTCCCTGCTGCTATGAAAGGGAACCAGAGGAAACCCTACGCATGCTTGAGGACAACGTCATGAGACCTGGGTACTATCAGCTGCTACAAGCATCCTTAACATGTTCTCCCCACCGTCAGCGACGCAGTACCAAGGACAACTTCAATGTCTATAAAGCCACAAGACCGTACTTAGCTCACTGTCCCGACTGTGGAGAAGGGCACTCGTGCCATAGTCCCGTAGCATTAGAACGCATCAGAAATGAAGCGACAGACGGGACGCTGAAAATCCAGGTCTCCTTGCAAATCGGAATAAAGACGGATGATAGCCACGATTGGACCAAGCTGCGTTACATGGACAACCACACGCCAGCGGACGCAGAGAGGGCGGGGCTATTTGTAAGAACATCAGCACCGTGCACGATTACTGGAACAATGGGACACTTCATCCTGACCCGATGTCCGAAAGGGGAAACTCTGACGGTGGGATTCACTGACAGTAGGAAGATCAGTCACTCATGTACGCACCCATTTCACCACGACCCTCCTGTGATAGGCCGGGAGAAATTCCATTCCCGACCGCAGCACGGTAAAGAGCTGCCTTGCAGCACGTACGTGCAGAGCACCGCCGCAACTACCGAGGAGATAGAGGTACACATGCCCCCAGACACCCCTGATCGCACACTGATGTCACAACAGTCCGGCAACGTAAAGATCACAGTTAATGGCCAGACGGTGCGGTACAAGTGTAATTGCGGTGGCTCAAATGAAGGACTAATAACTACAGACAAAGTGATTAATAACTGCAAAGTTGATCAATGTCATGCCGCGGTCACCAATCACAAAAAGTGGCAGTACAACTCCCCTCTGGTCCCGCGTAATGCTGAACTTGGGGACCGAAAAGGAAAAATCCACATCCCGTTTCCGCTGGCAAATGTAACATGCAGGGTGCCTAAAGCAAGGAACCCCACCGTGACGTACGGGAAAAACCAAGTCATCATGCTACTGTATCCCGACCACCCAACACTCCTGTCCTACCGGAACATGGGAGAAGAACCAAACTACCAAGAAGAGTGGGTGACGCATAAGAAGGAAGTCGTGCTAACCGTGCCGACTGAAGGGCTCGAGGTCACGTGGGGTAACAACGAGCCGTATAAGTATTGGCCGCAGTTATCTACAAACGGTACAGCCCATGGCCACCCGCATGAGATAATTCTGTATTATTATGAGCTGTACCCTACTATGACTGTAGTAGTTGTGTCAGTGGCCTCGTTCGTACTCCTGTCGATGGTGGGTGTGGCAGTGGGGATGTGCATGTGTGCACGACGCAGATGCATCACACCGTACGAACTGACACCAGGAGCTACCGTCCCTTTCCTGCTTAGCCTAATATGCTGCATCAGAACAGCTAAAGCGGCCACATACCAAGAGGCTGCGGTATACCTGTGGAATGAACAGCAACCTTTGTTTTGGCTACAAGCCCTTATTCCGCTGGCAGCCCTGATTGTCCTATGCAACTGTCTGAGACTCTTACCATGCTGCTGTAAAACGTTGGCTTTTTNNNNNNNNNNNNNNNNNNNNNNNNNNNNNNNNNNNGCGTACGAACACGTAACAGTGATCCCGAACACGGTGGGAGTACCGTATAAGACTCTAGTCAATAGACCGGGCTACAGTCCCATGGTATTGGAGATGGAACTACTGTCAGTCACTTTGGAGCCAACGCTATCGCTTGATTACATCACGTGCGAGTACAAAACCGTTATCCCGTCTCCGTACGTGAAATGCTGCGGTACAGCAGAGTGCAAGGACAAAAACCTACCTGACTACAGCTGTAAGGTCTTCACCGGCGTCTACCCATTTATGTGGGGCGGAGCCTACTGCTTCTGCGACGCTGAAAACACGCAATTGAGCGAAGCACACGTGGAGAAGTCCGAATCATGCAAAACAGAATTTGCATCAGCATACAGGGCTCATACCGCATCCGCATCAGCTAAGCTCCGCGTCCTTTACCAAGGAAATAACATCACTGTAACTGCCTATGCTAACGGCGACCATGCCGTCACAGTTAAGGACGCCAAATTCATTGTGGGGCCAATGTCTTCAGCCTGGACACCTTTCGACAACAAAATTGTGGTGTACAAAGGTGACGTCTATAACATGGACTACCCGCCCTTTGGCGCAGGAAGACCAGGACAATTTGGCGATATCCAAAGTCGCACACCTGAGAGTACAGACGTCTATGCTAATACACAACTGGTACTGCAGAGACCGGCTGCGGGTACGGTACATGTGCCATACTCTCAGGCACCATCTGGCTTTAAGTATTGGCTAAAAGAACGAGGGGCGTCGCTGCAGCACACAGCACCATTTGGCTGCCAAATAGCAACAAACCCGGTAAGAGCGGTGAATTGCGCCGTAGGGAACATGCCCATCTCCATCGACATACCGGATGCGGCCTTCATTAGGGTCGTCGACGCGCCCTCTTTAACGGACATGTCGTGCGAGGTACCAACCTGCACCCATNNNNNNNNNTTCGGGGGCGTCGCCATTATTAAATATGCAGCCAGCAAGAAAGGCAAGTGTGCGGTGCATTCGATGACCAACGCCGTCACAATTCGGGAAGCTGAGATAGAAGTTGAAGGGAATTCTCAGCTGCAAATCTCTTTCTCGACGGCCTTGGCCAGCGCCGAATTCCGCGTACAAGTCTGTTCTACACAAGTACACTGTGTAGCCGAGTGCCACCCTCCGAAGGACCACATAGTCAATTACCCGGCGTCACATACCACCCTCGGGNNNNNNNNNNNNNNNNNNNNNNNNNNNNNNNNNNNNNNNNNNNNNNNNNNNNNNNNGGGACTGGTTGTCGCTGTTGCAGCACTGATCCTAATCGTGGTGCTATGCGTGTCGTTCAGCAGGCACTAA
		</sequence>
		<sequence>
			<taxon idref="126|Brazil|RJ|Duque-de-Caxias|2018-04-17"/>
			NNNNNNNNNNNNNNNNNNNNNNNNNNNNNNNNNNNNNNNNNNNNNNNNNNNNNNNNNNNNNNNNNNNNNNNNNNNNNNNNNNNNNNNNNNNNNNNNNNNNNNNNNNNNNNNNNNNNNNNNNNNNNNNNNNNNNNNNNNNNNNNNNNNNNNNNNNNNNNNNNNNNNNNNNNNNNNNNNNNNNNNNNNNNNNNNNNNNNNNNNNNNNNNAGGAGGATGATGTCGGACAGGAAGTACCACTGCGTCTGCCCGATGCGCAGCGCAGAAGATCCCGAGAGACTCGCCAATTATGCGAGAAAGCTAGCATCTGCTGCAGGAAAAGTCCTGGACAGAAACATCTCTGGAAAGATCGGGGACTTACAAGCAGTAATGGCCGTGCCAGACACGGAGACGCCAACATTTTGCTTGCACACAGATGTCTCATGTAGACAGAGAGCAGACGTCGCGATATACCAAGACGTCTATGCTGTACACGCACCCACGTCGCTATACCACCAGGCGATTAAAGGGGTCCGAGTGGCGTACTGGGTAGGGTTCGACACAACCCCGTTCATGTACAATGCCATGGCGGGTGCCTACCCCTCATATTCGACAAACTGGGCAGACGAGCAGGTACTGAAGGCTAAGAACATAGGATTATGTTCAACAGACCTGACGGAAGGTAGACGAGGTAAATTGTCTATTATGAGAGGGAAGAAGCTAAAACCGTGTGACCGTGTGCTGTTCTCAGTAGGGTCAACGCTCTACCCGGAAAGCCGCAAGCTACTTAAGAGCTGGCACTTACCATCGGTGTTCCATCTAAAGGGCAAACTCAGCTTCACATGCCGCTGTGATACAGTGGTTTCGTGCGAGGGCTACGTCGTTAAGAGAATAACGATGAGCCCAGGCCTTTATGGAAAAACCACAGGGTATGCGGTAACCCACCACGCAGACGGATTCTTGATGTGCAAGACTACCGACACGGTTGACGGCGAAAGAGTGTCATTCTCGGTGTGCACATACGTGCCGGCGACCATTTGTGATCAAATGACCGGCATCCTTGCTACAGAAGTCACGCCGGAGGATGCACAGAAGCTGTTGGTGGGGCTGAACCAGAGAATAGTGGTTAACGGCAGAACGCAACGGAATACGAACACCATGAAAAACTATCTGCTTCCCGTGGTCGCCCAAGCCTTCAGTAAGTGGGCAAAGGAGTGCCGGAAAGACATGGAAGATGAAAAACTCCTGGGGGTCAGAGAAAGAACACTGACCTGCTGCTGTCTATGGGCATTCAAGAAGCAGAAAACACNNNNNNNNNNNNNNNNNNNNNNTACCCAGTCAATTCAGAAGGTTCAGGCCGAGTTCGACAGCTTTGTGGTACCGAGCCTGTGGTCGTCCGGGTTGTCAATCCCCTTGAGGACTAGAATCAAATGGTTGTTAAGCAAGGTGCCAAAAACCGACCTGATCCCATATAGCGGGGACGCCCAAGAAGCCCGGGACGCAGAAAAAGAAGCAGAGGAAGAACGAGAAGCAGAACTGACTCGTGAAGCCCTACCACCTCTACAGGCAGCACAGGAAGATGTTCAGGTCGAAATCGACGTGGAACAGCTTGAGGACAGAGCGGGTGCAGGAATAATAGAGACTCCTAGAGGAGCTATCAAAGTTACTGCCCAACCAACAGACCACGTCGTGGGAGAGTACCTGGTACTTTCCCCGCAGACCGTACTACGGAGCCAGAAGCTCAGCCTAATTCACGCTTTGGCGGAGCAAGTGAAGACGTGCACGCACAGCGGACGAGCAGGGAGGTACGCGGTCGAAGCGTACGACGGCCGAGTCCTAGTGCCCTCAGGCTATGCAATCTCGCCTGAAGACTTCCAGAGTCTAAGCGAAAGCGCAACGATGGTGTATAACGAAAGAGAGTTCGTAAACAGAAAGCTACACCACATTGCGATGCACGGACCAGCCCTGAACACCGACGAAGAGTCGTATGAGCTGGTGAGGGCAGAGAGGACAGAACACGAGTACGTCTACGATGTGGACCAGAGAAGATGCTGTAAGAAGGAAGAAGCTGCAGGACTGGTACTGGTGGGCGACTTGACTAATCCGCCCTACCACGAATTCGCATATGAAGGGCTAAAAATCCGCCCTGCCTGCCCATACAAAATTGCAGTCATAGGAGTCTTCGGAGTACCAGGATCTGGCAAGTCAGCTATTATCAAGAACCTAGTTACCAGGCAAGACCTGGTGACTAGCGGAAAGAAAGAAAACTGCCAAGAAATCACCACCGACGTGATGAGACAGAGAGGTCTAGAGATATCTGCACGTACGGTTGACTCGCTGCTCTTGAATGGATGCAACAGGCCAGTCGACGTGTTGTACGTAGACGAGGCGTTTGCGTGCCACTCTGGAACGTTACTTGCTTTGATCGCCTTGGTTAGACCAAGGCAGAAAGTTGTACTCTGTGGTGACCCGAAGCAGTGCGGCTTCTTCAATATGATGCAGATGAAAGTCAACTATAATCACAACATCTGCACCCAAGTGTACCACAAAAGTATCTNNNNNNNNNNNNNNNNNNCTGTGACCGCCATTGTGTCGTCGTTGCATTACGAAGGCAAAATGCGCACTACGAATGAGTACAACAAGCCGATTGTAGTGGACACTACAGGCTCAACAAAACCTGACGCTGGAGATCTCGTGTTAACGTGCTTCAGAGGGTGGGTTAAACAACTGCAAATTGACTATCGTGGATACGAGGTCATGACAGCAGCCGCATCCCAAGGGTTAACCAGAAAAGGAGTTTATGCAGTTAGGCAAAAAGTTAATGAAAACCCGCTCTATGCATCAACGTCAGAGCACGTCAACGTACTCCTAACACGTACGGAAGGTAAACTGGTATGGAAGACACTTTCCGGTGACCCGTGGATAAAGACGCTGCAGAACCCACCGAAAGGAAACTTCAAAGCAACTATCAAGGAGTGGGAGGTGGAGCATGCATCAATAATGGCGGGCATCTGCAGTCACCAAATGACCTTTGATACATTCCAAAACAAAGCCAATGTTTGTTGGGCTAAGAGCTTGGTCCCCATCCTCGAAACAGCGGGGATAAAACTAAATGATAGGCAGTGGTCCCAGATAATTCAAGCCTTCAAAGAAGATAAAGCATACTCACCTGAAGTAGCCCTGAATGAAATATGCACGCGCATGTATGGGGTGGATTTAGACAGTGGGCTATTTTCTAAACCATTGGTGTCTGTGTATTACGCGGATAACCACTGGGATAATAGGCCTGGAGGGAAGATGTTCGGATTCAACCCCGAGGCAGCATCCATTCTAGAAAGAAAGTATCCATTCACAAAAGGGAAGTGGAACATCAACAAGCAGATCTGCGTGACCACCAGGAGGATAGAAGACTTTAACCCTACCACCAATATTATACCGGCCAATAGGAGACTACCACACTCATTAGTGGCCGAACACCGCCCAGTAAAAGGGGAAAGAATGGAATGGCTGGTTAATAAGATAAACGGCCACCACGTGCTCCTGGTCAGTGGCTATAATCTTGTACTGCCTACTAAGAGAGTCACTTGGGTAGCGCCACTAGGTGTCCGCGGAGCGGACTACACATACAACCTAGAGTTGGGTCTGCCAGCAACGCTTGGCAGGTATGACCTAGTGGTCATAAACATCCACACACCTTTTCGCATACACCATTACCAACAGTGCGTAGACCACGCAATGAAACTGCAAATGCTCGGGGGTGACTCATTGAGACTGCTCAAACCGGGTGGCTCTCTATTGATCAGAGCATATGGTTACGCAGATAGAACCAGTGAACGAGTCATCTGCGTGTTGGGACGCAAGTTCAGATCGTCTAGAGCGTTGAAACCACCATGTGTCACCAGCAACACTGAGATGTTTTTCCTATTCAGCAACTTTGACAATGGCAGAAGGAATTTCACAACTCATGTCATGAATAATCAACTGAATGCAGCCTTTGTAGGACAGGCCACCCGAGCAGGATGTGCACCGTCGTACCGGGTAAAACGCATGGACATCGCGAAGAACGATGAAGAGTGCGTAGTTAACGCCGCTAACCCTCGCGGGTTACCGGGTGACGGTGTTTGCAAGGCAGTATACAAAAAATGGNNNNNNNNNNNNNNNNNNNGTGCAACACCAGTGGGAANCGCAAAAACAGTCATGTGCGGTACGTATCCAGTAATCCACGCCGTTGGACCGAACTTCTCTAATTATTTGGAATCTGAAGGGGACCGGGAATTGGCAGCTGCCTATCGAGAAGTCGCAAAGGAAGTAACTAGACTGGGAGTAAATAGTGTAGCTATACCTCTCCTCTCCACAGGTGNNNNNNNNNNNNNGAAAGATAGGCTGACCCAGTCACTGAACCACCTCTTCACAGCCATGGACTCGACGGATGCAGACGTGGTCATCTACTGTCGCGACAAAGAATGGGAGAAGAAAATATCCGAGGCCATACAGATGCGGACTCAAGTGGAGTTGCTGGATGAGCACATCTCCATAGACTGCGATATTGTTCGCGTGCACCCTGACAGCAGCTTGGCAGGCAGAAAAGGATACAGCACCACGGAAGGCGCACTGTACTCATATCTAGAAGGGACTCGTTTTCACCAGACGGCAGTGGACATGGCAGAGATATATACTATGTGGCCAAAGCAAACAGAGGCCAACGAGCAAGTCTGCCTATATGCCCTGGGGGAAAGTATTGAATCGATCAGGCAGAAATGCCCGGTGGATGATGCAGATGCATCGTCTCCTCCAAAAACTGTCCCGTGCCTTTGCCGTTACGCCATGACTCCGGAACGCGTCACCCGACTTCGCATGAACCACGTCACAAGTATAATTGTGTGTTCCTCGTTTCCCCTTCCAAAGTACAAAATAGAAGGAGTGCAAAAAGTCAAATGCTCTAAGGTAATGCTATTTGACCACAACGTGCCATCACGCGTAANNNNNNNNNNNNNNNNNNNNNNNNNNNNNNNNNNNNNNNNNNNNNNNNNNNNNNNNNNNNNNNNNNNNNNNNNNNNNNNNNNNNNNNNNNNNNNNNNNNNNNNNNNNNNNNNNNNNNNNNNNNNNNNNNNNNNNNNNNNNNNNNNNNNNNNNNNNNNNNNNNNNNNNNNNNNNNNNNNNNNNNNNNNNNNNNNNNNNNNNNNNNNNNNNNNNNNNNNNNNNNNNNNNNNNNNNNNNNNNNNNNNNNNNNNNNNNNNNNNNNNNNNNNNNNNNNNNNNNNCATGCGACGAGAGAGAAGGGAACATAACACCCATGGCTAGCGTCCGATTCTTTAGGGCAGAGCTGCGTCCGGTCGTACAAGAAACAGCGGAGACGCGTGACACAGCAATGTCTCTTCAGGCACCGCCGAGTACCGCCACGGAACTGAATCATCCGCCGATCTCCTTCGGAGCACCAAGCGAGACGTTCCCCATTACATTTGGGGACTTCAACGAAGGAGAAATCGAAAGCTTGTCTTCTGAGCTGCTAACTTTCGGAGACTTCCTACCCGGAGAAGTGGATGACTTGACAGATAGCGACTGGTCCACGTGCTCAGACACGGACGACGAGTTATGACTAGACAGGGCAGGTGGGTATATATTCTCGTCGGACACCGGTCCAGGTCATTTACAACAGAAGTCAGTACGCCAGTCAGTGCTGCCGGTGAACACCCTGGAGGAAGTCCACGAGGAGAAGTGTTACCCACCTAAGTTGGATGAAGTAAAGGAGCAACTATTACTTAAGAAACTCCAGGAGAGTGCATCCATGGCCAACAGAAGCAGGTACCAGTCGCGCAAAGTAGAAAACATGAAAGCAACAATCATCCAGAGACTAAAGAGAGGCTGTAGACTATACTTAATGTCAGAGACCTCAAAAGTCCCTACTTACCGGACCACATATCCGGCGCCTGTGTACTCGCCTCCGGTCAACGTCCGACTGTCCAACCCCGAGTCCGCAGTGGCAGCATGCAATGAGTTCCTAGCTAGAAACTATCCAACTGTCTCATCATACCAAATTACCGACGAGTATGATGCATATTTAGACATGGTGGACGGGTCGGAGAGTTGCCTGGATCGAGCGACATTCAATCCGTCAAAACTTAGGAGCTACCCGAAACAGCACGCTTACCATGCGCCCTCCATCAGAAGCGCTGTACCGTCCCCATTCCAGAACACACTACAGAATGTACTGGCAGCAGCCACGAAAAGAAACTGCAACGTCACACAGATGAGGGAACTACCCACTTTGGACTCAGCAGTATTCAACGTGGAGTGTTTTAAAAAATTCGCATGCAACCAAGAATACTGGGAAGAATTTGCTGCCAGCCCTATTAGGATAACAACTGAGAATTTAACAACCTATGTTACTAAACTAAAAGGGCCAAAAGCAGCAGCGCTATTTGCAAAAACCCACAATCTGCTGCCACTGCAGGAAGTACCAATGGATAGGTTCACAGTAGATATGAAAAGGGACGTGAAGGTGACTCCTGGTACAAAGCACACAGAGGAAAGACCTAAGGTGCAGGTTATACAGGCGGCTGAACCCTTGGCGACAGCATACCTATGTGGGATTCACAGAGAGCTGGTTAGGAGGCTGAACGCCGTCCTCCTACCCAATGTACATACNNNNNNNNNNNNNNCTGCCGAGGATTTCGATGCCATCATAGCCGCACACTTTAAGCCAGGAGACACTGTTTTAGAAACGGACATAGCCTCCTTTGACAAGAGCCAAGATGATTCACTTGCGCTTACTGCCTTGATGTTGTTAGAAGATTTAGGGGTGGATCACTCCCTGTTGGACTTGATAGAGGCCGCTTTTGGAGAGATTTCTAGCTGTCATCTACCGACAGGTACGCGCTTCAAGTTCGGCGCCATGATGAAATCTGGTATGTTCCTAACTCTGTTCGTCAACACATTGCTAAACATCACCATCGCTAGCCGCGTGCTGGAAGATCGTCTGACAAAATCCGCGTGCGCGGCCTTCATCGGCGACGACAACATAATACATGGAGTCGTCTCCGATGAATTGATGGCAGACAGATGCGCCACTTGGATGAACATGGAAGTGAAGATCATAGATGCAGTTGTATCCTTGAAAGCCCCTTACTTTTGTGGAGGGTTTATACTGCACGATACTGTGACGGGAACAGCCTGCAGAGTGGCAGACCCGCTAAAAAGGCTATTCAAACTGGGCAAACCGCTAGCGGCAGGTGACGAACAAGATGAAGATAGAAGACGAGCGCTGGCTGACGAAGTGATCAGATGGCAACGAACAGGGCTAATTGATGAGTTGGAGAAAGCGGTATACTCTAGGTATGAAGTGCAGGGTATATCAGTTGTGGTAATGTCCATGGCCACCTTTGCAAGCTCCAGATCTAACTTCGAGAAGCTCAGAGGACCCGTCATAACTTTGTACGGCGGTCCTAAATAGNNNNNNNNNNNNNNNNNNNNNNNNNNNNNNNNNNNNNNNNNNNNNNNNNNNNNNNNNNNNNNNNNNNNNNNNNNNNNNNNNNNNNNNNNNNNNNNNNNNNNNNNNNNNNNNNNNNNNNNNNNNNNNNNNNNNNNNNNNNNNNNNNNNNNNNNNNNNNNNNNNNNNNNNNNNNNNNNNNNNNNNNNNNNNNNNNNNNNNNNNNNNNNNNNNNNNNNNNNNNGACAGGCGCCACAAAACAACACAAACCAAAAGAAGCAGCCGCCTAAAAAGAAACCAGCTCAAAAGAAAAAGAAGCCGGGCCGCAGAGAGAGGATGTGCATGAAAATCGAAAATGATTGTATTTTTGAAGTCAAGTATGAAGGTAAGGTAACAGGTTACGCGTGCTTGGTGGGGGACAAAGTAATGAAACCAGCACACGTAAAGGGGACCATCGATAACGCGGACNNNNNNNNNNNNNNNNNNNNNNNNNNNNNNNNNNNNNNNNNNNNNNNNNNNNNNNNNNNNNNNNNNNNNNNNNNNNNNNNNNNNNNNNNNNNNNNNNNNNNNNNNNNNNNNNNNNNNNNNNNNNNNCACGGAGCAGTACAGTACTCAGGAGGCCGGTTCACCATCCCCACAGGTGCTGGCAAACCAGGGGATAGCGGCAGACCGATCTTCGACAACAAGGGACGCGTGGTGGCCATAGTCTTAGGAGGAGCTAATGAAGGAGCCCGTACAGCCCTCTCGGTGGTGACCTGGAATAAAGACATTGTCACTAAAATCACCCCCGAGGGGGCCGAAGAGTGGAGTCTTGCCATCCCAGTCATGTGCCTGCTGGCAAATACCACGTTCCCCTGCTCCCAGCCCCCCTGCACTCCCTGCTGCTATGAAAGGGAACCAGAGGAAACCCTACGCATGCTTGAGGACAACGTCATGAGACCTGGGTACTATCAGCTGCTACAAGCATCCTTAACATGTTCTCCCCANNNNNNNNNNNNNNNNNNNNNNNNNNNNNNNNNNNNNNNNNNNNNNNNNNNNNNNNNNNNNNNNNNNNNNNNNNNNNNNNNNNNNNNNNNNNNNNNNNNTAGTCCCGTAGCATTAGAACGCATCAGAAATGAAGCGACAGACGGGACGCTGAAAATCCAGGTCTCCTTGCAAATCGGAATAAAGACGGATGATAGCCACGATTGGACCAAGCTGCGTTACATGGACAACCACACGCCAGCGGACGCAGAGAGGGCGGGGCTATTTGTAAGAACATCAGCACCGTGCACGATTACTGGAACAATGGGACACTTCATCCTGACCCGATGTCCGAAAGGGGAAACTCTGACGGTGGGATTCACTGACAGTAGGAAGATCAGTCACTCATGTACGCACCCATTTCACCACGACCCTCCTGTGATAGGCCGGGAGAAATTCCATTCCCGACCGCAGCACGGTAAAGAGCTGCCTTGCAGCACGTACGTGCAGAGCACCGCCGCAACTACCGAGGAGATAGAGGTACACATGCCCCCAGACACCCCTGATCGCACATTGATGTCACAACAGTCCGGCAACGTAAAGATCACAGTTAATGGCCAGACGGTGCGGTACAAGTGTAATTGCGGTGGCTCAAATGAAGGACTAATAACTACAGACAAAGTGATTAATAACTGCAAAGTTGATCAATGTCATGCCGCGGTCACCAATCACAAAAAGTGGCAGTACAACTCCCCTCTGGTCCCGCGTAATGCTGAACTTGGGGACCGAAAAGGAAAAATCCACATCCCGTTTCCGCTGGCAAATGTAACATGCAGGGTGCCTAAAGCAAGGAACCCCACCGTGACGTACGGGAAAAACCAAGTCATCATGCTACTGTATCCCGACCACCCAACACTCCTGTCCTACCGGAACATGGGAGAAGAACCAAACTACCAAGAAGAGTGGGTGACGCATAAGAAGGAAGTCGTACTAACCGTGCCGACTGAAGGGCTCGAGGTCACGTGGGGTAACAACGAGCCGTATAAGTATTGGCCGCAGTTATCTACAAACGGTACAGCCCATGGCCACCCGCATGAGATAATTCTGTATTATTATGAGCTGTNNNNNNNNNNNNNNNNNNNNNNNNNNNNNNNNNNNNNNNNNNNNNNNNNNNNNNNNNNNNNNNNNNNNNNNNNNNNNNNNNNNNNNNNNNNNNNCAGATGCATCACACCGTACGAACTGACACCAGGAGCTACCGTCCCTTTCCTGCTTAGCCTAATATGCTGCATCAGAACAGCTAAAGCGGCCACATACCAAGAGGCTGCGGTATACCTGTGGAATGAACAGCAACCTTTGTTTTGGCTACAAGCCCTTATTCCGCTGGCAGCCCTGATTGTCCTATGCAACTGTCTGAGACTCTTACCATGCTGCTGTAAAACGTTGGNNNNNNNNNNNNNNNNNNNNNNNNNTGCCCACACTGTGAGCGCGTACGAACACGTAACAGTGATCCCGAACACGGTGGGAGTACCGTATAAGACTCTAGTCAATAGACCGGGCTACAGTCCCATGGTATTGGAGATGGAACTACTGTCAGTCACTTTGGAGCCAACGCTATCGCTTGATTACATCACGTGCGAGTACAAAACCGTTATCCCGTCTCCGTACGTGAAATGCTGCGGTACAGCAGAGTGCAAGGACAAAAACCTACCTGACTACAGCTGTAAGGTCTTCACCGGCGTCTACCCATTTATGTGGGGCGGAGCCTACTGCTTCTGCGACGCTGAAAACACGCAATTGAGCGAAGCACACGTGGAGAAGTCCGAATCATGCAAAACAGAATTTGCATCAGCATACAGGGCTCATACCGCATCCGCATCAGCTAAGCTCCGCGTCCTTTACCAAGGAAATAACATCACTGTAACTGCCTATGCTAACGGCGACCATGCCGTCACAGTTAAGGACGCCAAATTCATTGTGGGGCCAATGTCTTCAGCCTGGACACCTTTCGACAACAAAATTGTGGTGTACAAAGGTGACGTCTATAACATGGACTACCCGCCCTTTGGCGCAGGAAGACCAGGACAATTTGGCGATATCCAAAGTCGCACACCTGAGAGTACAGATGTCTATGCTAATACACAACTGGTACTGCAGAGACCGGCTGCGGGTACGGTACATGTGCCATACTCTCAGGCACCATCTGGCTTTAAGTATTGGCTAAAAGAACGAGGGGCGTCGCTGCAGCACACAGCACCATTTGGCTGCCAAATAGCAACAAACCCGGTAAGAGCGGTGAATTGCGCCGTAGGGAACATGCCCATCTCCATCGACATACCGGATGCGGCCTTCANTAGGGTCGTCGACGCGCCCTCTTTAACGGACATGTCGTGCGAGGTACCAGCCTGCACCCATTCCTNNNATTTCGGGGGCGTCGCCATTATTAAATATGCAGCCAGCAAGAAAGGCAAGTGTGCGGTGCATTCGATGACCAACGCCGTCACAATTCGGGAAGCTGAGATAGAAGTTGAAGGGAATTCNCAGCTGCAAATCTCTTTCTCGACGGCCCTGGCCAGCGCCGAATTCCGCGTACAAGTCTGTTCTACACAAGTACACTGTGTAGCCGAGTGCCACCCTNNNNNNNNNNNNNNNNNNNNNNNNNNNNNNNNNNNNNNNNNNNNNNNNNNNNNNNNNNNNNNNNNNNNNNNNNNNNNNNNNNNNNNNNNNNNNNNNNNNNNNNNNNGACTGGTTGTCGCTGTTGCAGCACTGATCCTAATCGTGGTGCTATGCGTATCGTTCAGCAGGCACTAA
		</sequence>
		<sequence>
			<taxon idref="128|Brazil|RJ|Duque-de-Caxias|2018-04-19"/>
			NNNNNNNNNNNNNNNNNNNNNNNNNNNNNNNNNNNNNNNNNNNNNNNNNNNNNNNNNNNNNNNNNNNNNNNNNNNNNNNNNNNNNNNNNNNNNNNNNNNNNNNNNNNNNNNNNNNNNNNNNNNNNNNNNNNNNNNNNNNNNNNNNNNNNNNNNNNNNNNNNNNNNNNNNNNNNNNNNNNNNNNNNNNNNNNNNNNNNNNNNNNNNNNNNNNNNATGNTGTCGGACAGGAAGTACCACTGCGTCTGCCCGATGCGCAGCGCAGAAGATCCCGAGAGACTCGCCAATTATGCGAGAAAGCTAGCATCTGCTGCAGGAAAAGTCCTGGACAGAAACATCTCTGGAAAGATCGGGGACTTACAAGCAGTAATGGCCGTGCCAGACACGGAGACGCCAACATTCTGCTTGCACACAGATGTCTCATGTAGACAGAGAGCAGACGTCGCGATATACCAAGACGTCTATGCTGTACACGCACCCACGTCGCTATACCACCAGGCGATTAAAGGGGTCCGAGTGGCGTACTGGGTAGGGTTCGACACAACCCCGTTCATGTACAATGCCATGGCGGGTGCCTACCCCTCATATTCGACAAACTGGGCAGACGAGCAGGTACTGAAGGCTAAGAACATAGGATTATGTTCAACAGACCTGACGGAAGGTAGACGTGGTAAATTGTCTATTATGAGAGGGAAGAAGCTAAAACCGTGTGACCGTGTGCTGTTCTCAGTAGGGTCAACGCTCTACCCGGAAAGCCGCAAGCTACTTAAGAGCTGGCACTTACCATCGGTGTTCCATCTAAAGGGCAAACTCAGCTTCACATGCCGCTGTGATACAGTGGTTTCGTGCGAGGGCTACGTCGTTAAGAGAATAACGATGAGCCCAGGCCTTTATGGAAAAACCACAGGGTATGCGGTAACCCACCACGCAGACGGATTCTTGATGTGCAAGACTACCGACACGGTTGACGGCGAAAGAGTGTCATTCTCGGTGTGCACATACGTGCCGGCGACCATTTGTGATCAAATGACCGGCATCCTTGCTACAGAAGTCACGCCGGAGGATGCACAGAAGCTGTTGGTGGGGCTGAACCAGAGAATAGTGGTTAACGGCAGAACGCAACGGAATACGAACACCATGAAAAACTATCTGCTTCCCGTGGTCGCCCAAGCCTTCAGTAAGTGGGCAAAGGAGTGCCGGAAAGACATGGAAGATGAAAAACTCCTGGGGGTCAGAGAAAGAACACTGACCTGCTGCTGTCTATGGGCATTCAAGAAGCANNNNNNNNNNNNNNNNNNNNNNNNNNNTGATACCCAGTCAATTCAGAAGGTTCAGGCCGAGTTTGACAGCTTTGTGGTACCGAGCCTGTGGTCGTCCGGGTTGTCAATCCCCTTGAGGACTAGAATCAAATGGTTGTTAAGCAAGGTGCCAAAAACCGACCTGATCCCATATAGCGGGGACGCCCAAGAAGCCCGGGACGCAGAAAAAGAAGCAGAGGAAGAACGAGAAGCAGAACTGACTCGTGAAGCCCTACCACCTCTACAGGCAGCACAGGAAGATGTTCAGGTCGAAATCGACGTGGAACAGCTTGAGGGCAGAGCGGGTGCAGGAATAATAGAGACTCCTAGAGGAGCTATCAAAGTTACTGCCCAACCAACAGACCACGTCGTGGGAGAGTACCTGGTACTTTCCCCGCAGACCGTACTACGGAGCCAGAAGCTCAGCCTAATTCACGCTTTGGCGGAGCAAGTGAAGACGTGCACGCACAGCGGACGAGCAGGGAGGTACGCGGTCGAAGCGTACGACGGCCGAGTCCTAGTGCCCTCAGGCTATGCAATCTCGCCTGAAGACTTCCAGAGTCTAAGCGAAAGCGCAACGATGGTGTATAACGAAAGAGAGTTCGTAAACAGAAAGCTACACCACATTGCGATGCACGGACCAGCCCTGAACACCGACGAAGAGTCGTATGAGCTGGTGAGGGCAGAGAGGACAGAACACGAGTACGTCTACGATGTGGACCAGAGAAGATGCTGTAAGAAGGAAGAAGCTGCAGGACTGGTACTGGTGGGCGACTTGACTAATCCGCCCTACCACGAATTCGCATATGAAGGGCTAAAAATCCGCCCTGCCTGCCCATACAAAATTGCAGTCATAGGAGTCTTCGGAGTACCAGGATCCGGCAAGTCAGCTATTATCAAGAACCTAGTTACCAGGCAAGACCTGGTGACTAGCGGAAAGAAAGAAAACTGCCAAGAAATCACCACCGACGTGATGAGACAGAGAGGTCTAGAGATATCTGCACGTACGGTTGACTCGCTGCTCTTGAATGGATGCAACAGGCCAGTCGACGTGTTGTACGTAGACGAGGCGTTTGCGTGCCACTCTGGAACGTTACTTGCTTTGATCGCCTTGGTTAGACCAAGGCAGAAAGTTGTACTCTGTGGTGACCCGAAGCAGTGCGGCTTCTTCAATATGATGCAGATGAAAGTCAACTATAATCACAACATCTGCACCCAAGTGTACCACAAAAGTATCTCCAGGCGGTGTACACTGCCTGTGACCGCCATTGTGTCATCGTTGCATTACGAAGGCAAAATGCGCACTACGAATGAGTACAACAAGCCGATTGTAGTGGACACTACAGGCTCAACAAAACCTGACCCTGGAGATNNNNNNNNNNNNNNNNNNNNNNNNNNNNNNNNNNNNNNNNNNNNNNNNNNNNNNNNNNNNNNNNNNNNNNNNNNNNNNNNNNNNNNNNNNNNNNNNNNNNNNNNNNNNNNNNNNNNNNNNNNNNNNNNNNNNNNNNNNNNNNNNNNNNNNNNNNNNNNNNNNNNNNNNNNNNNNNNCCTAACACGTACGGAAGGTAAACTGGTATGGAAGACACTTTCCGGTGACCCGTGGATAAAGACGCTGCAGAACCCACCGAAAGGAAACTTCAAAGCAACTATCAAGGAGTGGGAGGTGGAGCATGCATCAATAATGGCGGGCATCTGCAGTCACCAAATGACCTTTGATACATTCCAAAACAAAGCCAATGTTTGTTGGGCTAAGAGCTTGGTCCCTATCCTCGAAACAGCGGGGATAAAACTAAATGATAGGCAGTGGTCCCAGATAATTCAAGCCTTCAAAGAAGATAAAGCATACTCACCTGAAGTAGCCCTGAATGAAATATGCACGCGCATGTATGGGGTGGATTTAGACAGTGGGCTATTTTCTAAACCATTGGTGTCTGTGTATTACTCGGATAACCACTGGGATAATAGGCCTGGAGGGAAGATGTTCGGATTCAACCCCGAGGCAGCATCCATTCTAGAAAGAAAGTATCCATTCACAAAAGGGAAGTGGAACATCAACAAGCAGATCTGTGTGACCACCAGGAGGATAGAAGACTTTAACCCTACCACCAATATTATACCGGCCAATAGGAGACTACCACACTCATTAGTGGCCGAACACCGCCCAGTAAAAGGGGAAAGAATGGAATGGCTGGTTAATAAGATAAACGGCCACCACGTGCTCCTGGTCAGTGGCTATAATCTTGTACTGCCTACTAAGAGAGTCACTTGGGTAGCGCCACTAGGTGTCCGCGGAGCGGACTACACATACAACCTAGAGTTGGGTCTGCCAGCAACGCTTGGCAGGTATGACCTAGTGGTCATAAACATCCACACACCTTTTCGCATACACCATTACCAACAGTGCGTAGACCACGCAATGAAACTGCAAATGCTCGGGGGTGACTCATTGAGACTGCTCAAACCGGGTGGCTCTCTATTGATCAGAGCATATGGTTACGCAGATAGAACCAGTGAACGAGTCATCTGCGTGTTGGGACGCAAGTTCAGATCGTCTAGAGCGTTGAAACCACCATGTGTCACCAGCAACACTGAGATGTTTTTCCTATTCAGCAACTTTGACAATGGCAGAAGGAATTTCACAACTCATGTCATGAATAATCAACTGAATGCAGCCTTTGTAGGACAGGCCACCCGAGCAGGATGTGCACCGTCGTACCGGGTAAAACGCATGGACATCGCGAAGAACGATGAAGAGTGCGTAGTTAACGCCGCTAACCCTCGCGGGTTACCGGGTGACGGTGTTTGCAAGGCAGTATACAAAAAATGGCCGGAGTCCTTTAAGAATAGTGCAACACCAGTGGGAACCGCAAAAACAGTCATGTGCGGTACGTATCCAGTAATCCACGCCGTTGGACCGAATTTCTCTAATTATTTGGAATCTGAAGGGGACCGGGAATTGGCAGCTGCCTATCGAGAAGTCGCAAAGGAAGTAACTAGACTGGGAGTAAATAGTGTAGCTATACCTCTCCTCTCCACAGGTGTATACTNNNNNNNNNNNNNNAGGCTGACCCAGTCACTGAACCACCTCTTCACAGCCATGGACTCGACGGATGCAGACGTGGTCATCTACTGTCGCGACAAAGAATGGGAGAAGAAAATATCCGAGGCCATACAGATGCGGACTCAAGTGGAGTTGCTGGATGAGCACATCTCCATAGACTGCGATATTGTTCGCGTGCACCCTGACAGCAGCTTGGCAGGCAGAAAAGGATACAGCACCACGGAAGGCGCACTGTACTCATATCTAGAAGGGACTCGTTTTCACCAGACGGCAGTGGACATGGCAGAGATATATACTATGTGGCCAAAGCAAACAGAGGCCAACGAGCAAGTCTGCCTATATGCCCTGGGGGAAAGTATTGAATCGATCAGGCAGAAATGCCCGGTGGATGATGCAGATGCATCGTCTCCTCCAAAAACTGTCCCGTGCCTTTGCCGTTACGCCATGACTCCGGAACGCGTCACCAGACTTCGCATGAACCACGTCACAAGTATAATTGTGTGTTCCTCGTTTCCCCTTCCAAAGTACAAAATAGAAGGAGTGCAAAAAGTCAANNNNNNNNNNNNNNNNNNNNNNNNNNNNNNNNNNNNNNNNNNNNNNNNNNNNNNNNNNNNNNNNNNNNNNNNNNNNNNNNNNNNNNNNNNNNNNNNNNNNNNNNNNNNNNNNNNNNNNNNNNNNNNNNNNNNNNNNNNNNNNNNNNNNNNNNNNNNNNNNNNNNNNNNNNNNNNNNNNNNNNNNNNNNNNNNNNNNNNNNNNNNNNNNNNNNNNNNNNNNNNNNNNNNNNNNNNNNNNNNNNNNCTTGCGGCCGTGTCTGACTGGGTAATGAGCACCGTACCTGTCGCGCCGCCCAGAAGAAGGCGAGGGAGAAACCTGACTGTGACATGCGACGAGAGAGAAGGGAACATAACACCCATGGCTAGCGTCCGATTCTTTAGGGCAGAGCTGCGTCCGGTCGTACAAGAAACAGCGGAGACGCGTGACACAGCAATGTCTCTTCAGGCACCGCCGAGTACCGCCACGGAACTGAATCATCCGCCGATCTCCTTCGGAGCACCAAGCGAGACGTTCCCCATTACATTTGGGGACTTCAACGAAGGAGAAATCGAAAGCTTGTCTTCTGAGCTGCTAACTTTCGGAGACTTCCTACCCGGAGAAGTGGATGACTTGACAGATAGCGACTGGTCCACGTGCTCAGACACGGACGACGAGTTATGACTAGACAGGGCAGGTGGGTATATATTCTCGTCGGACACCGGTCCAGGTCATTTACAACAGAAGTCAGTACGCCAGTCAGTGCTGCCGGTGAACACCCTGGAGGAAGTCCACGAGGAGAAGTGTTACCCACCTAAGTTGGATGAAGTAAAGGAGCAACTATTACTTAAGAAACTCCAGGAGAGTGCATCCATGGCCAACAGAAGCAGGTACCAGTCGCGCAAAGTAGAAAACATGAAAGCAACAATCATCCAGAGACTAAAGAGAGGCTGTAGACTATACTTAATGTCAGAGACCTCAAAAGTCCCTACTTACCGGACCACATATCCGGCGCCTGTGTACTCGCCTCCGGTCAACGTCCGACTGTCCAACCCCGAGTCCGCAGTGGCAGCATGCAATGAGTTCCTAGCTAGAAACTATCCAACTGTCTCATCATACCAAATTACCGACGAGTATGATGCATATTTAGACATGGTGGACGGGTCGGAGAGTTGCCTGGATCGAGCGACATTCAATCCGTCAAAACTTAGGAGCTACCCGAAACAGCACGCTTACCATGCGCCCTCCATCAGAAGCGCTGTACCGTCCCCATTCCAGAACACACTACAGAATGTACTGGCAGCAGCCACGAAAAGAAACTGCAACGTCACACAGATGAGGGAATTACCCACTTTGGACTCAGCAGTATTCAACGTGGAGTGTTTTAAAAAATTCGCATGCAACCAAGAATACTGGGAAGAATTTGCTGCCAGCCCTATTAGGATAACAACTGAGAATTTAACAACCTATGTTACTAAACTAAAAGGGCCAAAAGCAGCAGCGCTATTTGCAAAAACCCACAATCTGCTGCCACTGCAGGAAGTACCAATGGATAGGTTCACAGTAGATATGAAAAGGGACGTGAAGGTGACTCCTGGTACAAAGCACACAGAGGAAAGACCTAAGGTGCAGGTTATACAGGCGGCTGAACCCTTGGCGACAGCATACCTATGTGGGATCCACAGAGAGCTGGTTAGGAGGCTGAACGCCGTCCTCCTACCCAATGTACATACACNNNNNNNNNNNNCTGCCGAGGATTTCGATGCCATCATAGCCGCACACTTTAAGCCAGGAGACACTGTTTTAGAAACGGACATAGCCTCCTTTGACAAGAGCCAAGATGATTCACTTGCGCTTACTGCCTTGATGTTGTTAGAAGATTTAGGGGTGGATCACTCCCTGTTGGACTTGATAGAGGCCGCTTTTGGAGAGATTTCCAGCTGTCATCTACCGACAGGTACGCGCTTCAAGTTCGGCGCCATGATGAAATCTGGTATGTTCCTAACTCTGTTCGTCAACACATTGCTAAACATCACCATCGCTAGCCGCGTGCTGGAAGATCGTCTGACAAAATCCGCGTGCGCGGCCTTCATCGGCGACGACAACATAATACATGGAGTCGTCTCCGATGAATTGATGGCAGACAGATGCGCCACTTGGATGAACATGGAAGTGAAGATCATAGATGCAGTTGTATCCTTGAAAGCCCCTTACTTTTGTGGAGGGTTTATACTGCACGATACTGTGACGGGAACAGCCTGCAGAGTGGCAGACCCGCTAAAAAGGCTATTCAAACTGGGCAAACCGCTAGCGGCAGGTGACGAACAAGATGAAGATAGAAGACGAGCGCTGGCTGACGAAGTGATCAGATGGCAACGAACAGGGCTAATTGATGAGTTGGAGAAAGCGGTATACTCTAGGTATGAAGTGCAGGGTATATCAGTTGTGGTAATGTCCATGGCCACCTTTGCAAGCTCCAGATCTAACTTCGAGAAGCTCAGAGGACCCGTCATAACTTTGTACGGCGGTCCTAAATAGNNNNNNNNNNNNNNNNNNNNNNNNNNNNNNNNNNNNNNNNNNNNNNNNNNNNNNNNNNNNNNNNNNNNNNNNNNNNNNNNNNNNNNNNNNNNNNNNNNNNNNNNNNNNNNNNNNNNNNNNNNNNNNNNNNNNNNNNNNNNNNNNNNNNNNNNNNNNNNNNNNNNNNNNNNNNNNNNNNNNNNNNNNNNNNNNNNNNNNNNNNNNNNNNNNNNNNNNNNNNNNNNNNNNNNNNNNNNNNNNNCAAACCAAAAGAAGCAGCCGCCTAAAAAGAAACCAGCTCAAAAGAAAAAGAAGCCGGGCCGCAGAGAGAGGATGTGCATGAAAATCGAAAATGATTGTATTTTTGAAGTCAAGTATGAAGGTAAGGTAACAGGTTACGCGTGCTTGGTGGGGGACAAAGTAATGAAACCAGCACACGTAAAGGGGACCATCGATAACGCGGACNNNNNNNNNNNNNNNNNNNNNNNNNNNNNNNNNNNNNNNNNNNNNNNNNNNNNNNNNNNNNNNNNNNNNNNNNNNNNNNNNNNNNNNNNNNNNNNNNNNNNNNNNNNNNNNNNNNNNNNNNNNNNNNNNNNNNNNNNNNNNNNNNNNNNNNNNNNNNNNNNNNNNNNNNNNNNNNNTGGCAAACCAGGGGACAGCGGCAGACCGATCTTCGACAACAAGGGACGCGTGGTGGCCATAGTCTTAGGAGGAGCTAATGAAGGAGCCCGTACAGCCCTCTCGGTGGTGACCTGGAATAAAGACATTGTCACTAAAATCACCCCCGAGGGGGCCGAAGAGTGGAGTCTTGCCATCCCAGTCATGTGCCTGCTGGCAAATACCACGTTCCCCTGCTCCCAGCCCCCTTGCACTCCCTGCTGCTATGAAAGGGAACCAGAGGAAACCCTACGCATGCTTGAGGACAACGTCATGAGACCTGGGTACTATCAGCTGCTACAAGCATCCTTAACATGTTCTCCCCACCGTCAGCGACNNNNNNNNNNNNNNNNNNNNNNNNNNNNNNNNNNNNNNNNNNNNNNNNNNNNNNNNNNNNNNNNNNNNNNNNNNNNNCACTCGTGCCATAGTCCCGTAGCATTAGAACGCATCAGAAATGAAGCGACAGACGGGACGCTGAAAATCCAGGTCTCCTTGCAAATCGGAATAAAGACGGATGATAGCCACGATTGGACCAAGCTGCGTTACATGGACAACCACACGCCAGCGGACGCAGAGAGGGCGGGGCTATTTGTAAGAACATCAGCACCGTGCACGATTACTGGAACAATGGGACACTTCATCCTGACCCGATGTCCGAAAGGGGAAACTCTGACGGTGGGATTCACTGACAGTAGGAAGATCAGTCACTCATGTACGCACCCATTTCACCACGACCCTCCTGTGATAGGCCGGGAGAAATTCCATTCCCGACCGCAGCACGGTAAAGAGCTGCCTTGCAGCACGTACGTGCAGAGCACCGCCGCAACTACCGAGGAGATAGAGGTACACATGCCCCCAGACACCCCTGATCGCACACTGATGTCACAACAGTCCGGCAACGTAAAGATCACAGTTAATGGCCAGACGGTGCGGTACAAGTGTAATTGCGGTGGCTCAAATGAAGGACTAATAACTACAGACAAAGTGATTAATAACTGCAAAGTTGATCAATGTCATGCCGCGGTCACCAATCACAAAAAGTGGCAGTACAACTCCCCTCTGGTCCCGCGTAATGCTGAACTTGGGGACCGAAAAGGAAAAATCCACATCCCGTTTCCGCTGGCAAATGTAACATGCAGGGTGCCTAAAGCAAGGAACCCCACCGTGACGTACGGGAAAAACCAAGTCATCATGCTACTGTATCCCGACCACCCAACACTCCTGTCCTACCGGAACATGGGAGAAGAACCAAACTACCAAGAAGAGTGGGTGACGCATAAGAAGGAAGTCGTGCTAACCGTGCCGACTGAAGGGCTCGAGGTCACGTGGGGTAACAACGAGCCGTATAAGTATTGGCCGCAGTTATCTACAAACGGTACAGCCCATGGCCACCCGCATGAGATAATTCTGNNNNNNNNNNNNNNNNNNNNNNNNNNNNNNNNNNNNNNNNNNNNNNNNNNNNNNNNNNNNNNNNNNNNNNNNNNNNNNNNNNNNNNNNNNNNNNNNATGTGTGCACGACGCAGATGCATCACACCGTACGAACTGACACCAGGAGCTACCGTCCCTTTCCTGCTTAGCCTAATATGCTGCATCAGAACAGCTAAAGCGGCCACATACCAAGAGGCTGCGGTGTACCTGTGGAATGAACAGCAACCTTTGTTTTGGCTACAAGCCCTTATTCCGCTGGCAGCCCTGATTGTCCTATGCAACTGTCTGAGACTCTTACCATNNNNNNNNNNNNNNNNNNNNNNNNNNNNNNNNNNNNNNNNNNNNNCCCACACTGTGAGCGCGTACGAACACGTAACAGTGATCCCGAACACGGTGGGAGTACCGTATAAGACTCTAGTCAATAGACCGGGCTACAGTCCCATGGTATTGGAGATGGAACTACTGTCAGTCACTTTGGAGCCAACGCTATCGCTTGATTACATCACGTGCGAGTACAAAACCGTTATCCCGTCTCCGTACGTGAAATGCTGCGGTACAGCAGAGTGCAAGGACAAAAACCTACCTGACTACAGCTGTAAGGTCTTCACCGGCGTCTACCCATTTATGTGGGGCGGAGCCTACTGCTTCTGCGACGCTGAAAACACGCAATTGAGCGAAGCACACGTGGAGAAGTCCGAATCATGCAAAACAGAATTTGCATCAGCATACAGGGCTCATACCGCATCCGCATCAGCTAAGCTCCGCGTCCTTTACCAAGGAAATAACATCACTGTAACTGCCTATGCTAACGGCGACCATGCCGTCACAGTTAAGGACGCCAAATTCATTGTGGGGCCAATGTCTTCAGCCTGGACACCTTTCGACAACAAAATTGTGGTGTACAAAGGTGACGTCTATAACATGGACTACCCGCCCTTTGGCGCAGGAAGACCAGGACAATTTGGCGATATCCAAAGTCGCACACCTGAGAGTACAGACGTCTATGCTAATACACAACTGGTACTGCAGAGACCGGCTGCGGGTACGGTACATGTGCCATACTCTCAGGCACCATCTGGCTTTAAGTATTGGCTAAAAGAACGAGGGGCGTCGCTGCAGCACACAGCACCATTTGGCTGCCAAATAGCAACAAACCCGGTAAGAGCGATGAATTGCGCCGTAGGGAACATGCCCATCTCCATCGACATACCGGATGCGGCCTTCATTAGGGTCGTCGACGCGCCCTCTTTAACGGACATGTCGTGCGAGGTACCAACCTGCACCCATTCCTCAGATTTCGGGGGCGTCGCCATTATTAAATATGCAGCCAGCAAGAAAGGCAAGTGTGCGGTGCATTCGATGACCAACGCCGTCACAATTCGGGAAGCTGAGATAGAAGTTGAAGGGAATTCTCAGCTGCAAATCTCTTTCTCGACGGCCTTGGCCAGCGCCGAATTCCGCGTACAAGTCTGTTCTACACAAGTACACTGTGTAGCCNNNNNNNNNNNNNNNNNNNNNNNNNNNNNNNNNNNNNNNNNNNNNNNNNNNNNNNNNNNNNNNNNNNNNNNNNNNNNNNNNNNNNNNNNNNNNNNNNNNNNNNNNNNNNNNNNNNNNNNNNNNNNNNNNNNNNNNNNNNNNNNNNNNNNNNNNNNGGTGCTATGCGTGTCGTTCNGNNNNNNNNNN
		</sequence>
		<sequence>
			<taxon idref="130|Brazil|RJ|Duque-de-Caxias|2018-04-19"/>
			ATGGATCCTGTGTACGTGGACATAGACGCTGACAGCGCCTTTTTGAAGGCCCTGCAACGTGCGTACCCCATGTTTGAGGTGGAACCCAGGCAGGTCACACCGAATGACCATGCTAATGCTAGAGNNNNNNNNNNNNNNNNNNNNNNNNNNNNNNNNNNNNNNNNNNNNNNNNNNNNNNNNNNNNNNNNNNNCGGCAGTGCACCAGCAAGGAGGATGATGTCGGACAGGAAGTACCACTGCGTCTGCCCGATGCGCAGCGCAGAAGATCCCGAGAGACTCGCCAATTATGCGAGAAAGCTAGCATCTGCTGCAGGAAAAGTCCTGGACAGAAACATCTCTGGAAAGATCGGGGACTTACAAGCAGTAATGGCCGTGCCAGACACGGAGACGCCAACATTCTGCTTGCACACAGATGTCTCATGTAGACAGAGAGCAGACGTCGCGATATACCAAGACGTCTATGCTGTACACGCACCCACGTCGCTATACCACCAGGCGATTAAAGGGGTCCGAGTGGCGTACTGGGTAGGGTTCGACACAACCCCGTTCATGTACAATGCCATGGCGGGTGCCTACCCCTCATATTCGACAAACTGGGCAGACGAGCAGGTACTGAAGGCTAAGAACATAGGATTATGTTCAACAGACCTGACGGAAGGTAGACGAGGTAAATTGTCTATTATGAGAGGGAAGAAGCTAAAACCGTGTGACCGTGTGCTGTTCTCAGTAGGGTCAACGCTCTACCCGGAAAGCCGCAAGCTACTTAAGAGCTGGCACTTACCATCGGTGTTCCATCTAAAGGGCAAACTCAGCTTCACATGCCGCTGTGATACAGTGGTTTCGTGCGAGGGCTACGTCGTTAAGAGAATAACGATGAGCCCAGGCCTTTATGGAAAAACCACAGGGTATGCGGTAACCCACCACGCAGACGGATTCTTGATGTGCAAGACTACCGACACGGTTGACGGCGAAAGAGTGTCATTCTCGGTGTGCACATACGTGCCGGCGACCATTTGTGATCAAATGACCGGCATCCTTGCTACAGAAGTCACGCCGGAGGATGCACAGAAGCTGTTGGTGGGGCTGAACCAGAGAATAGTGGTTAACGGCAGAACGCAACGGAATACGAACACCATGAAAAACTATCTGCTTCCCGTGGTCGCCCAAGCCTTCAGTAAGTGGGCAAAGGAGTGCCGGAAAGACATGGAAGATGAAAAACTCCTGGGGGTCAGAGAAAGAACACTGACCTGCTGCTGTCTATGGGCATTCAAGAAGCANNNNNNNNNNNNNNNNNNNNNNNNNNNNNNTACCCAGTCAATTCAGAAGGTTCAGGCCGAGTTTGACAGCTTTGTGGTACCGAGCCTGTGGTCGTCCGGGTTGTCAATCCCCTTGAGGACTAGAATCAAATGGTTGTTAAGCAAGGTGCCAAAAACCGACCTGATCCCATATAGCGGGGACGCCCAAGAAGCCCGGGACGCAGAAAAAGAAGCAGAGGAAGAACGAGAAGCAGAACTGACTCGTGAAGCCCTACCACCTCTACAGGCAGCACAGGAAGATGTTCAGGTCGAAATCGACGTGGAACAGCTTGAGGGCAGAGCGGGTGCAGGAATAATAGAGACTCCTAGAGGAGCTATCAAAGTTACTGCCCAACCAACAGACCACGTCGTGGGAGAGTACCTGGTACTTTCCCCGCAGACCGTACTACGGAGCCAGAAGCTCAGCCTAATTCACGCTTTGGCGGAGCAAGTGAAGACGTGCACGCACAGCGGACGAGCAGGGAGGTACGCGGTCGAAGCGTACGACGGCCGAGTCCTAGTGCCCTCAGGCTATGCAATCTCGCCTGAAGACTTCCAGAGTCTAAGCGAAAGCGCAACGATGGTGTATAACGAAAGAGAGTTCGTAAACAGAAAGCTACACCACATTGCGATGCACGGACCAGCCCTGAACACCGACGAAGAGTCGTATGAGCTGGTGAGGGCAGAGAGGACAGAACACGAGTACGTCTACGATGTGGACCAGAGAAGATGCTGTAAGAAGGAAGAAGCTGCAGGACTGGTACTGGTGGGCGACTTGACTAATCCGCCCTACCACGAATTCGCATATGAAGGGCTAAAAATCCGCCCTGCCTGCCCATACAAAATTGCAGTCATAGGAGTCTTCGGAGTACCAGGATCTGGCAAGTCAGCTATTATCAAGAACCTAGTTACCAGGCAAGACCTGGTGACTAGCGGAAAGAAAGAAAACTGCCAAGAAATCACCACCGACGTGATGAGACAGAGAGGTCTAGAGATATCTGCACGTACGGTTGACTCGCTGCTCTTGAATGGATGCAACAGGCCAGTCGACGTGTTGTACGTAGACGAGGCGTTTGCGTGCCACTCTGGAACGTTACTTGCTTTGATCGCCTTGGTTAGACCAAGGCAGAAAGTTGTACTCTGTGGTGACCCGAAGCAGTGCGGCTTCTTCAATATGATGCAGATGAAAGTCAACTATAATCACAACATCTGCACCCAAGTGTACCACAAAAGTATCTCCAGGCGGTGTACACTGCCTGTGACCGCCATTGTGTCATCGTTGCATTACGAAGGCAAAATGCGCACTACGAATGAGTACAACAAGCCGATTGTAGTGGACACTACAGGCTCAACAAAACCTGACGCTGGAGATCTCGTGTTAACGTGCTTCAGAGGGTGGGTTAAACAACTGCAAATTGACTATCGTGGATACGAGGTCATGACAGCAGCCGCATCCCAAGGGTTAACNNNNNNNGGAGTTTATGCAGTTAGGCAAAAAGTTAATGAAAACCCGCTCTATGCATCAACGTCAGAGCACGTCAACGTACTCCTAACACGTACGGAAGGTAAACTGGTATGGAAGACACTTTCCGGTGACCCGTGGATAAAGACGCTGCAGAACCCACCGAAAGGAAACTTCAAAGCAACTATCAAGGAGTGGGAGGTGGAGCATGCATCAATAATGGCGGGCATCTGCAGTCACCAAATGACCTTTGATACATTCCAAAACAAAGCCAATGTTTGTTGGGCTAAGAGCTTGGTCCCTATCCTCGAAACAGCGGGGATAAAACTAAATGATAGGCAGTGGTCCCAGATAATTCAAGCCTTCAAAGAAGATAAAGCATACTCACCTGAAGTAGCCCTGAATGAAATATGCACGCGCATGTATGGGGTGGATTTAGACAGTGGGCTATTTTCTAAACCATTGGTGTCTGTGTATTACTCGGATAACCACTGGGATAATAGGCCTGGAGGGAAGATGTTCGGATTCAACCCCGAGGCAGCATCCATTCTAGAAAGAAAGTATCCATTCACAAAAGGGAAGTGGAACATCAACAAGCAGATCTGTGTGACCACCAGGAGGATAGAAGACTTTAACCCTACCACCAATATTATACCGGCCAATAGGAGACTACCACACTCATTAGTGGCCGAACACCGCCCAGTAAAAGGGGAAAGAATGGAATGGCTGGTTAATAAGATAAACGGCCACCACGTGCTCCTGGTCAGTGGCTATAATCTTGCACTGCCTACTAAGAGAGTCACTTGGGTAGCGCCACTAGGTGTCCGCGGAGCGGACTACACATACAACCTAGAGTTGGGTCTGCCAGCAACGCTTGGCAGGTATGACCTAGTGGTCATAAACATCCACACACCTTTTCGCATACACCATTACCAACAGTGCGTAGACCACGCAATGAAACTGCAAATGCTCGGGGGTGACTCATTGAGACTGCTCAAACCGGGTGGCTCTCTATTGATCAGAGCATATGGTTACGCAGATAGAACCAGTGAACGAGTCATCTGCGTGTTGGGACGCAAGTTCAGATCGTCTAGAGCGTTGAAACCACCATGTGTCACCAGCAACACTGAGATGTTTTTCCTATTCAGCAACTTTGACAATGGCAGAAGGAATTTCACAACTCATGTCATGAATAATCAACTGAATGCAGCCTTTGTAGGACAGGCCACCCGAGCAGGATGTGCACCGTCGTACCGGGTAAAACGCATGGACATCGCGAAGAACGATGAAGAGTGCGTAGTTAACGCCGCTAACCCTCGCGGGTTACCGGGTGACGGTGTTTGCAAGGCAGTATACAAAAAATGGCCGGAGTCCTTTAAGAATAGTGCAACACCAGTGGGAACCGCAAAAACAGTCATGTGCGGTACGTATCCAGTAATCCACGCCGTTGGACCGAATTTCTCTAATTATTTGGAATCTGAAGGGGACCGGGAATTGGCAGCTGCCTATCGAGAAGTCGCAAAGGAAGTAACTAGACTGGGAGTAAATAGTGTAGCTATACCTCTCCTCTCCACAGGTGTATACTCAGGAGGGAAAGATAGGCTGACCCAGTCACTGAACCACCTCTTCACAGCCATGGACTCGACGGATGCAGACGTGGTCATCTACTGTCGCGACAAAGAATGGGAGAAGAAAATATCCGAGGCCATACAGATGCGGACTCAAGTGGAGTTGCTGGATGAGCACATCTCCATAGACTGCGATATTGTTCGCGTGCACCCTGACAGCAGCTTGGCAGGCAGAAAAGGATACAGCACCACGGAAGGCGCACTGTACTCATATCTAGAAGGGACTCGTTTTCACCAGACGGCAGTGGACATGGCAGAGATATATACTATGTGGCCAAAGCAAACAGAGGCCAACGAGCAAGTCTGCCTATATGCCCTGGGGGAAAGTATTGAATCGATCAGGCAGAAATGCCCGGTGGATGATGCAGATGCATCGTCTCCTCCAAAAACTGTCCCGTGCCTTTGCCGTTACGCCATGACTCCGGAACGCGTCACCAGACTTCGCATGAACCACGTCACAAGTATAATTGTGTGTTCCTCGTTTCCCCTTCCAAAGTACAAAATAGAAGGAGTGCAAAAAGTCAAATGCTCTAAGGTAATGCTATTTGACCACAACGTGCCATCACGTGTAAGTCCAAGGGAATATAGATCTTCCCCGGAGGCTGCACAGGAAGCGAGTACAACCACGTCACTGACGCATAGCCAATTCGACCTAAGCGTTGACGGCGAGATACTACCCGTCCCGTCAGATCTGGATGCTGACGCCCCAGCCCTAGAACCAGCTCTAGACGACAGGGCGACACACACGTTGCCATCCACAACCGGAAACCTTGCGGCCGTGTCTGACTGGGTAATGAGCACCGTACCTGTCGCGCCGCCCAGAAGAAGGCGAGGGAGAAACCTGACTGTGACATGCGACGAGAGAGAAGGGAACATAACACCCATGGCTAGCGTCCGATTCTTTAGGGCAGAGCTGCGTCCGGTCGTACAAGAAACAGCGGAGACGCGTGACACAGCAATGTCTCTTCAGGCACCGCCGAGTACCGCCACGGAACTGAATCATCCGCCGATCTCCTTCGGAGCACCAAGCGAGACGTTCCCCATTACATTTGGGGACTTCAACGAAGGAGAAATCGAAAGCTTGTCTTCTGAGCTGCTAACTTTCGGAGACTTCCTACCCGGAGAAGTGGATGACTTGACAGATAGCGACTGGTCCACGTGCTCAGACACGGACGACGAGTTATGACTAGACAGGGCAGGTGGGTATATATTCTCGTCGGACACCGGTCCAGGTCATTTACAACAGAAGTCAGTACGCCAGTCAGTGCTGCCGGTGAACACCCTGGAGGAAGTCCACGAGGAGAAGTGTTACCCACCTAAGTTGGATGAAGTAAAGGAGCAACTATTACTTAAGAAACTCCAGGAGAGTGCATCCATGGCCAACAGAAGCAGGTACCAGTCGCGCAAAGTAGAAAACATGAAAGCAACAATCATCCAGAGACTAAAGAGAGGCTGTAGACTATACTTAATGTCAGAGACCTCAAAAGTCCCTACTTACCGGACCACATATCCGGCGCCTGTGTACTCGCCTCCGGTCAACGTCCGACTGTCCAACCCCGAGTCCGCAGTGGCAGCATGCAATGAGTTCCTAGCTAGAAACTATCCAACTGTCTCATCATACCAAATTACCGACGAGTATGATGCATATTTAGACATGGTGGACGGGTCGGAGAGTTGCCTGGATCGAGCGACATTCAATCCGTCAAAACTTAGGAGCTACCCGAAACAGCACGCTTACCATGCGCCCTCCATCAGAAGCGCTGTACCGTCCCCATTCCAGAACACACTACAGAATGTACTGGCAGCAGCCACGAAAAGAAACTGCAACGTCACACAGATGAGGGAATTACCCACTTTGGACTCAGCAGTATTCAACGTGGAGTGTTTTAAAAAATTCGCATGCAACCAAGAATACTGGGAAGAATTTGCTGCCAGCNNNNNNNNNNNNNNNACTGAGAATTTAACAACCTATGTTACTAAACTAAAAGGGCCAAAAGCAGCAGCGCTATTTGCAAAAACCCACAATCTGCTGCCACTGCAGGAAGTACCAATGGATAGGTTCACAGTAGATATGAAAAGGGACGTGAAGGTGACTCCTGGTACAAAGCACACAGAGGAAAGACCTAAGGTGCAGGTTATACAGGCGGCTGAACCCTTGGCGACAGCATACCTATGTGGGATTCACAGAGAGCTGGTTAGGAGGCTGAACGCCGTCCTCCTACCCAATGTACATACACTATTTGATATGTCTGCCGAGGATTTCGATGCCATCATAGCCGCACACTTTAAGCCAGGAGACACTGTTTTAGAAACGGACATAGCCTCCTTTGACAAGAGCCAAGATGATTCACTTGCGCTTACTGCCTTGATGTTGTTAGAAGATTTAGGGGTGGATCACTCCCTGTTGGACTTGATAGAGGCCGCTTTTGGAGAGATTTCCAGCTGTCATCTACCGACAGGTACGCGCTTCAAGTTCGGCGCCATGATGAAATCTGGTATGTTCCTAACTCTGTTCGTCAACACATTGCTAAACATNNNNNNNNNTAGCCGCGTGCNGGAAGATCGTCTGACAAAATCCGCGTGCGCGGCCTTCATCGGCGACGACAACATAATACATGGAGTCGTCTCCGATGAATTGATGGCAGACAGATGCGCCACTTGGATGAACATGGAAGTGAAGATCATAGATGCAGTTGTATCCTTGAAAGCCCCTTACTTTTGTGGAGGGTTTATACTGCACGATACTGTGACGGGAACAGCCTGCAGAGTGGCAGACCCGCTAAAAAGGCTATTCAAACTGGGCAAACCGCTAGCGGCAGGTGACGAACAAGATGAAGATAGAAGACGAGCGCTGGCTGACGAAGTGATCAGATGGCAACGAACAGGGCTAATTGATGAGTTGGAGAAAGCGGTATACTCTAGGTATGAAGTGCAGGGTATATCAGTTGTGGTAATGTCCATGGCCACCTTTGCAAGCTCCAGATCTAACTTCGAGAAGCTCAGAGGACCCGTCATAACTTTGTACGGCGGTCCTAAATAGNNNNNNNNNNNNNNNNNNNNNNNNNNNNNNNNNNNNNNNNNNNNNNNNNNNNNNNNNNNNNNGCGCCCCACTATCCAAGTAATCAGGCCCAGACCGCGCCCTCAGAGGCAAGCCGGGCAACTTGCCCAGCTGATCTCAGCAGTTAATAAACTGACAATGCGCGCGGTACCCCAACAGAAGCCACGCAGGAATCGGAAGAATAANNNNNNNNNNNNNNNNNNNNNNNNNNNNNNNAACAACACAAATCAAAAGAAGCAGCCGCCTAAAAAGAAACCAGCTCAAAAGAAAAAGAAGCCGGGCCGCAGAGAGAGGATGTGCATGAAAATCGAAAATGATTGTATTTTTGAAGTCAAGTATGAAGGTAAGGTAACAGGTTACGCGTGCTTGGTGGGGGACAAAGTAATGAAACCAGCACACGTAAAGGGGACCATCGATAACGCGGACCTGGCCANNNNNNNNNNNNNNNNNNNNNNNNNNNNNNNNNNNNNNNNNNNNNNNNNNNNNNNNNNNNNNNNNNNNNNNNNNNNNNNNNNNNNNNNNNNNNNNNNNNNNNNNNNNNNNNNNNNNNNNNNNNNNNNNNNNNNNTACTCAGGAGGCCGATTCACCATCCCTACAGGTGCTGGCAAACCAGGGGACAGCGGCAGACCGATCTTCGACAACAAGGGACGCGTGGTGGCCATAGTCTTAGGAGGAGCTAATGAAGGAGCCCGTACAGCCCTCTCGGTGGTGACCTGGAATAAAGACATTGTCACTAAAATCACCCCCGAGGGGGCCGAAGAGTGGAGTCTTGCCATCCCAGTCATGTGCCTGCTGGCAAATACCACGTTCCCCTGCTCCCAGCCCCCTTGCACTCCCTGCTGCTATGAAAGGGAACCAGAGGAAACCCTACGCATGCTTGAGGACAACGTCATGAGACCTGGGTACTATCAGCTGCTACAAGCATCCTTAACATGTTCTCCCCACCGTCAGCGACGCAGTACCAAGGACAACTTCAATGTCTATAAAGCCACAAGACCGTACTTAGCTCACTGTCCCGACTGTGGAGAAGGGCACTCGTGCCATAGTCCCGTAGCATTAGAACGCATCAGAAATGAAGCGACAGACGGGACGCTGAAAATCCAGGTCTCCTTGCAAATCGGAATAAAGACGGATGATAGCCACGATTGGACCAAGCTGCGTTACATGGACAACCACACGCCAGCGGACGCAGAGAGGGCGGGGCTATTTGTAAGAACATCAGCACCGTGCACGATTACTGGAACAATGGGACACTTCATCCTGACCCGATGTCCGAAAGGGGAAACTCTGACGGTGGGATTCACTGACAGTAGGAAGATCAGTCACTCATGTACGCACCCATTTCACCACGACCCTCCTGTGATAGGCCGGGAGAAATTCCATTCCCGACCGCAGCACGGTAAAGAGCTGCCTTGCAGCACGTACGTGCAGAGCACCGCCGCAACTACCGAGGAGATAGAGGTACACATGCCCCCAGACACCCCTGATCGCACACTGATGTCACAACAGTCCGGCAACGTAAAGATCACAGTTAATGGCCAGACGGTGCGGTACAAGTGTAATTGCGGTGGCTCAAATGAAGGACTAATAACTACAGACAAAGTGATTAATAACTGCAAAGTTGATCAATGTCATGCCGCGGTCACCAATCACAAAAAGTGGCAGTACAACTCCCCTCTGGTCCCGCGTAATGCTGAACTTGGGGACCGAAAAGGAAAAATCCACATCCCGTTTCCGCTGGCAAATGTAACATGCAGGGTGCCTAAAGCAAGGAACCCCACCGTGACGTACGGGAAAAACCAAGTCATCATGCTACTGTATCCCGACCACCCAACACTCCTGTCCTACCGGAACATGGGAGAAGAACCAAACTACCAAGAAGAGTGGGTGACGCATAAGAAGGAAGTCGTGCTAACCGTGCCGACTGAAGGGCTCGAGGTCACGTGGGGTAACAACGAGCCGTATAAGTATTGGCCGCAGTTATCTACAAACGGTACAGCCCATGGCCACCCGCATGAGATAATTCTGTATTATTATGAGCTGTACCCTACTATGACTGTAGTAGTTGTGTCAGTGGCCTCGTTCGTACTCCTGTCGATGGTGGGTNNNNNNNNNNNNNNNNNNNNNNNNGCACGACGCAGATGCATCACACCGTACGAACTGACACCAGGAGCTACCGTCCCTTTCCTGCTTAGCCTAATATGCTGCATCAGAACAGCTAAAGCGGCCACATACCAAGAGGCTGCGGTATACCTGTGGAATGAACAGCAACCTTTGTTTTGGCTACAAGCCCTTATTCCGCTGGCAGCCCTGATTGTCCTATGCAACTGTCTGAGACTCTTACCATNNNNNNNNNNNNNNNNNNNNNNNNNNNNNNNNNNNNNNNNNNNNNNNNNNNNNNNGAGCGCGTACGAACACGTAACAGTGATCCCGAACACGGTGGGAGTACCGTATAAGACTCTAGTCAATAGACCGGGCTACAGTCCCATGGTATTGGAGATGGAACTACTGTCAGTCACTTTGGAGCCAACGCTATCGCTTGATTACATCACGTGCGAGTACAAAACCGTTATCCCGTCTCCGTACGTGAAATGCTGCGGTACAGCAGAGTGCAAGGACAAAAACCTACCTGACTACAGCTGTAAGGTCTTCACCGGCGTCTACCCATTTATGTGGGGCGGAGCCTACTGCTTCTGCGACGCTGAAAACACGCAATTGAGCGAAGCACACGTGGAGAAGTCCGAATCATGCAAAACAGAATTTGCATCAGCATACAGGGCTCATACCGCATCCGCATCAGCTAAGCTCCGCGTCCTTTACCAAGGAAATAACATCACTGTAACTGCCTATGCTAACGGCGACCATGCCGTCACAGTTAAGGACGCCAAATTCATTGTGGGGCCAATGTCTTCAGCCTGGACACCTTTCGACAACAAAATTGTGGTGTACAAAGGTGACGTCTATAACATGGACTACCCGCCCTTTGGCGCAGGAAGACCAGGACAATTTGGCGATATCCAAAGTCGCACACCTGAGAGTACAGACGTCTATGCTAATACACAACTGGTACTGCAGAGACCGGCTGCGGGTACGGTACATGTGCCATACTCTCAGGCACCATCTGGCTTTAAGTATTGGCTAAAAGAACGAGGGGCGTCGCTGCAGCACACAGCACCATTTGGCTGCCAAATAGCAACAAACCCGGTAAGAGCGGTGAATTGCGCCGTAGGGAACATGCCCATCTCCATCGACATACCGGATGCGGCCTTCATTAGGGTCGTCGACGCGCCCTCTTTAACGGACATGTCGTGCGAGGTACCAACCTGCACCCATTCCTCAGATTTCGGGGGCGTCGCCATTATTAAATATGCAGCCAGCAAGAAAGGCAAGTGTGCGGTGCATTCGATGACCAACGCCGTCACAATTCGGGAAGCTGAGATAGAAGTTGAAGGGAATTCTCAGCTGCAAATCTCTTTCTCGACGGCCTTGGCCAGCGCCGAATTCCGCGTACAAGTCTGTTCTACACAAGTACACTGTGTAGCCGAGTGCCACCCTCCGAAGGACCACATAGTCAATTACCCGGCGTCACATACCACCCTCGGGGTCCAGGACATTTCCGCTACGGCGCTGTCATGGGTGCAGAAGATCACGGGAGGCGTGGGACTGGTTGTCGCTGTTGCAGCACTGATTCTAATCGTGGTGCTATGCGTGTCGTTCAGCAGGCACTAA
		</sequence>
		<sequence>
			<taxon idref="134|Brazil|RJ|Duque-de-Caxias|2018-04-19"/>
			ATGGATCCTGTGTACGTGGACATAGACGCTGACAGCGCCTTTTTGNNNNNNNNNNNNNNNNNNNNNNNNNNNNNNNNNNNNNNNNNNNNNNNNNNNNNNNNNNNNNNNNNNNNNNNNNNNNNNNNNNNNNNNNNNNNNNNNNNNNNNNNNNNNNNNNNNNNNNNNNNNNNNNNNNNNNNNNNNNNNNNNNNNNNNNNNGCACCAGCAAGGAGGATGATGTCGGACAGGAAGTACCACTGCGTCTGCCCGATGCGCAGCGCAGAAGATCCCGAGAGACTCGCCAATTATGCGAGAAAGCTAGCATCTGCTGCAGGAAAAGTCCTGGACAGAAACATCTCTGGAAAGATCGGGGACTTACAAGCAGTAATGGCCGTGCCAGACACGGAGACGCCAACATTCTGCTTGCACACAGATGTCTCATGTAGACAGAGAGCAGACGTCGCGATATACCAAGACGTCTATGCTGTACACGCACCCACGTCGCTATACCACCAGGCGATTAAAGGGGTCCGAGTGGCGTACTGGGTAGGGTTCGACACAACCCCGTTCATGTACAATGCCATGGCGGGTGCCTACCCCTCATATTCGACAAACTGGGCAGACGAGCAGGTACTGAAGGCTAAGAACATAGGATTATGTTCAACAGACCTGACGGAAGGTAGACGAGGTAAATTGTCTATTATGAGAGGGAAGAAGCTAAAACCGTGTGACCGTGTGCTGTTCTCAGTAGGGTCAACGCTCTACCCGGAAAGCCGCAAGCTACTTAAGAGCTGGCACTTACCATCGGTGTTCCATCTAAAGGGCAAACTCAGCTTCACATGCCGCTGTGATACAGTGGTTTCGTGCGAGGGCTACGTCGTTAAGAGAATAACGATGAGCCCAGGCCTTTATGGAAAAACCACAGGGTATGCGGTAACCCACCACGCAGACGGATTCTTGATGTGCAAGACTACCGACACGGTTGACGGCGAAAGAGTGTCATTCTCGGTGTGCACATACGTGCCGGCGACCATTTGTGATCAAATGACCGGCATCCTTGCTACAGAAGTCACGCCGGAGGATGCACAGAAGCTGTTGGTGGGGCTGAACCAGAGAATAGTGGTTAACGGCAGAACGCAACGGAATACGAACACCATGAAAAACTATCTGCTTCCCGTGGTCGCCCAAGCCTTCAGTAAGTGGGCAAAGGAGTGCCGGAAAGACATGGAAGATGAAAAACTCCTGGGGGTCAGAGAAAGAACACTGACCTGCTGCTGTCTATGGGCATTCAAGAAGCANNNNNNNNNNNNNNNNNNNNNNNNNNNNNNNACCCAGTCAATTCAGAAGGTTCAGGCCGAGTTTGACAGCTTTGTGGTATCGAGCCTGTGGTCGTCCGGGTTGTCAATCCCCTTGAGGACTAGAATCAAATGGTTGTTAAGCAAGGTGCCAAAAACCGACCTGATCCCATATAGCGGGGACGCCCAAGAAGCCCGGGACGCAGAAAAAGAAGCAGAGGAAGAACGAGAAGCAGAACTGACTCGTGAAGCCCTACCACCTCTACAGGCAGCACAGGAAGATGTTCAGGTCGAAATCGACGTGGAACAGCTTGAGGACAGAGCGGGTGCAGGAATAATAGAGACTCCTAGAGGAGCTATCAAAGTTACTGCCCAACCAACAGACCACGTCGTGGGAGAGTACCTGGTACTTTCCCCGCAGACCGTACTACGGAGCCAGAAGCTCAGCCTAATTCACGCTTTGGCGGAGCAAGTGAAGACGTGCACGCACAGCGGACGAGCAGGGAGGTACGCGGTCGAAGCGTACGACGGCCGAGTCCTAGTGCCCTCAGGCTATGCAATCTCGCCTGAAGACTTCCAGAGTCTAAGCGAAAGCGCAACGATGGTGTATAACGAAAGAGAGTTCGTAAACAGAAAGCTACACCACATTGCGATGCACGGACCAGCCCTGAACACCGACGAAGAGTCGTATGAGCTGGTGAGGGCAGAGAGGACAGAACACGAGTACGTCTACGATGTGGACCAGAGAAGATGCTGTAAGAAGGAAGAAGCTGCAGGACTGGTACTGGTGGGCGACTTGACTAATCCGCCCTACCACGAATTCGCATATGAAGGGCTAAAAATCCGCCCTGCCTGCCCATACAAAATTGCAGTCATAGGAGTCTTCGGAGTACCAGGATCCGGCAAGTCAGCTATTATCAAGAACCTAGTTACCAGGCAAGACCTGGTGACTAGCGGAAAGAAAGAAAACTGCCAAGAAATCACCACCGACGTGATGAGACAGAGAGGTCTAGAGATATCTGCACGTACGGTTGACTCGCTGCTCTTGAATGGATGCAACAGGCCAGTCGACGTGTTGTACGTAGACGAGGCGTTTGCGTGCCACTCTGGAACGTTACTTGCTTTGATCGCCTTGGTTAGACCAAGGCAGAAAGTTGTACTCTGTGGTGACCCGAAGCAGTGCGGCTTCTTCAATATGATGCAGATGAAAGTCAACTATAATCACAACATCTGCACCCAAGTGTACCACAAAAGTATCTCCAGGCGGTGTACACTGCCTGTGACCGCCATTGTGTCATCGTTGCATTACGAAGGCAAAATGCGCACTACGAATGAGTACAACAAGCCGATTGTAGTGGACACTACAGGCTCAACAAAACCTGACGCTGGAGATCTCGTGTTAACGTGCTTCAGAGGGTGGGTTAAACAACTGCAAATTGACTATCGTGGATACGAGGTCATGACAGCAGCCGCATCCCAAGGGTTAACCAGAAAAGGAGTTTATGCAGTTAGGCAAAAAGTTAATGAAAACCCGCTCTATGCATCAACGTCAGAGCACGTCAACGTACTCCTAACACGTACGGAAGGTAAACTGGTATGGAAGACACTTTCCGGTGACCCGTGGATAAAGACGCTGCAGAACCCACCGAAAGGAAACTTCAAAGCAACTATCAAGGAGTGGGAGGTGGAGCATGCATCAATAATGGCGGGCATCTGCAGTCACCAAATGACCTTTGATACATTCCAAAACAAAGCCAATGTTTGTTGGGCTAAGAGCTTGGTCCCTATCCTCGAAACAGCGGGGATAAAACTAAATGATAGGCAGTGGTCCCAGATAATTCAAGCCTTCAAAGAAGATAAAGCATACTCACCTGAAGTAGCCCTGAATGAAATATGCACGCGCATGTATGGGGTGGATTTAGACAGTGGGCTATTTTCTAAACCATTGGTGTCTGTGTATTACTCGGATAACCACTGGGATAATAGGCCTGGAGGGAAGATGTTCGGATTCAACCCCGAGGCAGCATCCATTCTAGAAAGAAAGTATCCATTCACAAAAGGGAAGTGGAACATCAACAAGCAGATCTGTGTGACCACCAGGAGGATAGAAGACTTTAACCCTACCACCAATATTATACCGGCCAATAGGAGACTACCACACTCATTAGTGGCCGAACACCGCCCAGTAAAAGGGGAAAGAATGGAATGGCTGGTTAATAAGATAAACGGCCACCACGTGCTCCTGGTCAGTGGCTATAATCTTGTACTGCCTACTAAGAGAGTCACTTGGGTAGCGCCACTAGGTGTCCGCGGAGCGGACTACACATACAACCTAGAGTTGGGTCTGCCAGCAACGCTTGGCAGGTATGACCTAGTGGTCATAAACATCCACACACCTTTTCGCATACACCATTACCAACAGTGCGTAGACCACGCAATGAAACTGCAAATGCTCGGGGGTGACTCATTGAGACTGCTCAAACCGGGTGGCTCTCTATTGATCAGAGCATATGGTTACGCAGATAGAACCAGTGAACGAGTCATCTGCGTGTTGGGACGCAAGTTCAGATCGTCTAGAGCGTTGAAACCACCATGTGTCACCAGCAACACTGAGATGTTTTTTCTATTCAGCAACTTTGACAATGGCAGAAGGAATTTCACAACTCATGTCATGAATAATCAACTGAATGCAGCCTTTGTAGGACAGGCCACCCGAGCAGGATGTGCACCGTCGTACCGGGTAAAACGCATGGACATCGCGAAGAACGATGAAGAGTGCGTAGTTAACGCCGCTAACCCTCGCGGGTTACCGGGTGACGGTGTTTGCAAGGCAGTATACAAAAAATGGCCGGAGTCCTTTNNGAATAGTGCAACACCAGTGGGAACCGCAAAAACAGTCATGTGCGGTACGTATCCAGTAATCCACGCCGTTGGACCGAATTTCTCTAATTATTTGGAATCTGAAGGGGACCGGGAATTGGCAGCTGCCTATCGAGAAGTCGCAAAGGAAGTAACTAGACTGGGAGTAAATAGTGTAGCTATACCTCTCCTCTCCACAGGTGTATACTCAGGAGGGAAAGATAGGCTGACCCAGTCACTGAACCACCTCTTCACAGCCATGGACTCGACGGATGCAGACGTGGTCATCTACTGTCGCGACAAAGAATGGGAGAAGAAAATATCCGAGGCCATACAGATGCGGACTCAAGTGGAGTTGCTGGATGAGCACATCTCCATAGACTGCGATATTGTTCGCGTGCACCCTGACAGCAGCTTGGCAGGCAGAAAAGGATACAGCACCACGGAAGGCGCACTGTACTCATATCTAGAAGGGACTCGTTTTCACCAGACGGCAGTGGACATGGCAGAGATATATACTATGTGGCCAAAGCAAACAGAGGCCAACGAGCAAGTCTGCCTATATGCCCTGGGGGAAAGTATTGAATCGATCAGGCAGAAATGCCCGGTGGATGATGCAGATGCATCGTCTCCTCCAAAAACTGTCCCGTGCCTTTGCCGTTACGCCATGACTCCGGAACGCGTCACCAGACTTCGCATGAACCACGTCACAAGTATAATTGTGTGTTCCTCGTTTCCCCTTCCAAAGTACAAAATAGAAGGAGTGCAAAAAGTCAAATGCTCTAAGGTAATGCTATTTGACCACAACGTGCCATCACGCGTAAGTCCAAGGGAATATAGATCTTCCCCGGAGGCTGCACAGGAAGCGAGCACAACCACGTCACTGACGCATAGCCAATTCGACCTAAGCGTTGACGGCGAGATACTACCCGTCCCGTCAGATCTGGATGCTGACGCCCCAGCCCTAGNNNNNNNNNNNNNNNNNNNNNNNACACACACGTTGCCATCCACAACCGGAAACCTTGCGGCCGTGTCTGACTGGGTAATGAGCACCGTACCTGTCGCGCCGCCCAGAAGAAGGCGAGGGAGAAACCTGACTGTGACATGCGACGAGAGAGAAGGGAACATAACACCCATGGCTAGCGTCCGATTCTTTAGGGCAGAGCTGCGTCCGGTCGTACAAGAAACAGCGGAGACGCGTGACACAGCAATGTCTCTTCAGGCACCGCCGAGTACCGCCACGGAACTGAATCATCCGCCGATCTCCTTCGGAGCACCAAGCGAGACGTTCCCCATTACATTTGGGGACTTCAACGAAGGAGAAATCGAAAGCTTGTCTTCTGAGCTGCTAACTTTCGGAGACTTCCTACCCGGAGAAGTGGATGACTTGACAGATAGCGACTGGTCCACGTGCTCAGACACGGACGACGAGTTATGACTAGACAGGGCAGGTGGGTATATATTCTCGTCGGACACCGGTCCAGGTCATTTACAACAGAAGTCAGTACGCCAGTCAGTGCTGCCGGTGAACACCCTGGAGGAAGTCCACGAGGAGAAGTGTTACCCACCTAAGTTGGATGAAGTAAAGGAGCAACTATTACTTAAGAAACTCCAGGAGAGTGCATCCATGGCCAACAGAAGCAGGTACCAGTCGCGCAAAGTAGAAAACATGAAAGCAACAATCATCCAGAGACTAAAGAGAGGCTGTAGACTATACTTAATGTCAGAGACCTCAAAAGTCCCTACTTACCGGACCACATATCCGGCGCCTGTGTACTCGCCTCCGGTCAACGTCCGACTGTCCAACCCCGAGTCCGCAGTGGCAGCATGCAATGAGTTCCTAGCTAGAAACTATCCAACTGTCTCATCATACCAAATTACCGACGAGTATGATGCATATTTAGACATGGTGGACGGGTCGGAGAGTTGCCTGGATCGAGCGACATTCAATCCGTCAAAACTTAGGAGCTACCCGAAACAGCACGCTTACCATGCGCCCTCCATCAGAAGCGCTGTACCGTCCCCATTCCAGAACACACTACAGAATGTACTGGCAGCAGCCACGAAAAGAAACTGCAACGTCACACAGATGAGGGAATTACCCACTTTGGACTCAGCAGTATTCAACGTGGAGTGTTTTAAAAAATTTGCATGCAACCAAGAATACTGGGAAGAATTTGCTGCCAGCCCNNNNNNNNNNNCAACTGAGAATTTAACAACCTATGTTACTAAACTAAAAGGGCCAAAAGCAGCAGCGCTATTTGCAAAAACCCACAATCTGCTGCCACTGCAGGAAGTACCAATGGATAGGTTCACAGTAGATATGAAAAGGGACGTGAAGGTGACTCCTGGTACAAAGCACACAGAGGAAAGACCTAAGGTGCAGGTTATACAGGCGGCTGAACCCTTGGCGACAGCATACCTATGTGGGATTCACAGAGAGCTGGTTAGGAGGCTGAACGCCGTCCTCCTACCCAATGTACATACACTATTTGATATGTCTGCCGAGGATTTCGATGCCATCATAGCCGCACACTTTAAGCCAGGAGACACTGTTTTAGAAACGGACATAGCCTCCTTTGACAAGAGCCAAGATGATTCACTCGCGCTTACTGCCTTGATGTTGTTAGAAGATTTAGGGGTGGATCACTCCCTGTTGGACTTGATAGAGGCCGCTTTTGGAGAGATTTCCAGCTGTCATCTACCGACAGGTACGCGCTTCAAGTTCGGCGCCATGATGNNNNNNNNNNNNNNNNNNNNNNNNNNNNNNNNNNNNNNNNNNNNNNNNNNNNNNNNNNNNNNNNNNNNNNNNNNNNNNNNNNNNNNNNNNNNNNNNNNNNNNNNNNNNNNNNNNNNNNNNNNNNNNNNNNNNNNNNNNNNNNNNNNNNNGATGGCAGCCAGATGCGCTACTTGGATGAACATGGAAGTGAAGATCATAGATGCAGTTGTATCCTTGAAAGCCCCTTACTTTTGTGGAGGGTTTATACTGCACGATACTGTGACGGGAACAGCCTGCAGAGTGGCAGACCCGCTAAAAAGGCTATTCAAACTGGGCAAACCGCTAGCGGCAGGTGACGAACAAGATGAAGATAGAAGACGAGCGCTGGCTGACGAAGTGATCAGATGGCAACGAACAGGGCTAATTGATGAGTTGGAGAAAGCGGTATACTCTAGGTATGAAGTGCAGGGTATATCAGTTGTGGTAATGTCCATGGCCACCTTTGCAAGCTCCAGATCTAACTTCGAGAAGCTCAGAGGACCCGTCATAACTTTGTACGGCGGTCCTAAATAGNNNNNNNNNNNNNNNNNNNNNNNNNNNNNNNNNNNNNNNNNNNNNNNNNNNNNNNNNNNTCCGCGCCCCACTATCCAAGTAATCAGGCCCAGACCGCGCCCTCAGAGGCAAGCCGGGCAACTTGCCCAGCTGATCTCAGCAGTTAATAAACTGACAATGCGCGCGGTACCCCAACAGAAGCCACGCAGGAATCGGAAGAATNNNNNNNNNNNNNNNNNNNNNNNNGCGCCACAAAACAACACAAATCAAAAGAAGCAGCCGCCTAAAAAGAAACCAGCTCAAAAGAAAAAGAAGCCGGGCCGCAGAGAGAGGATGTGCATGAAAATCGAAAATGATTGTATTTTTGAAGTCAAGTATGAAGGTAAGGTAACAGGTTACGCGTGCTTGGTGGGGGACAAAGTAATGAAACCAGCACACGTAAAGGGGACCATCGATAACGCGGACCTGGCCAAACTGGCCTTTAAGCGGTCATCTAAGTATGACCTTGAATGCGCGCAGATACCCGTGNNNNTGAAGTCCGACGCTTCGAAGTTCACCCATGAGAAACCAGAGGGGTACTACAACTGGCACCACGGAGCAGTACAGTACTCAGGAGGCCGGTTCACCATCCCCACAGGTGCTGGCAAACCAGGGGACAGCGGCAGACCGATCTTCGACAACAAGGGACGCGTGGTGGCCATAGTCTTAGGAGGAGCTAATGAAGGAGCCCGTACAGCCCTCTCGGTGGTGACCTGGAATAAAGACATTGTCACTAAAATCACCCCCGAGGGGGCCGAAGAGTGGAGTCTTGCCATCCCAGTCATGTGCCTGCTGGCAAATACCACGTTCCCCTGCTCCCAGCCCCCTTGCACTCCCTGCTGCTATGAAAGGGAACCAGAGGAAACCCTACGCATGCTTGAGGACAACGTCATGAGACCTGGGTACTATCAGCTGCTACAAGCATCCTTAACATGTTCTCCCCACCGTCAGCGACGCAGTACCAAGGACAACTTCAATGTCTATAAAGCCACAAGACCGTACTTAGCTCACTGTCCCGACTGTGGAGAAGGGCACTCGTGCCATAGTCCCGTAGCATTAGAACGCATCAGAAATGAAGCGACAGACGGGACGCTGAAAATCCAGGTCTCCTTGCAAATCGGAATAAAGACGGATGATAGCCACGATTGGACCAAGCTGCGTTACATGGACAACCACACGCCAGCGGACGCAGAGAGGGCGGGGCTATTTGTAAGAACATCAGCACCGTGCACGATTACTGGAACAATGGGACACTTCATCCTGACCCGATGTCCGAAAGGGGAAACTCTGACGGTGGGATTCACTGACAGTAGGAAGATCAGTCACTCATGTACGCACCCATTTCACCACGACCCTCCTGTGATAGGCCGGGAGAAATTCCATTCCCGACCGCAGCACGGTAAAGAGCTGCCTTGCAGCACGTACGTGCAGAGCACCGCCGCAACTACCGAGGAGATAGAGGTACACATGCCCCCAGACACCCCTGATCGCACACTGATGTCACAACAGTCCGGCAACGTAAAGATCACAGTTAATGGCCAGACGGTGCGGTACAAGTGTAATTGCGGTGGCTCAAATGAAGGACTAATAACTACAGACAAAGTGATTAATAACTGCAAAGTTGATCAATGTCATGCCGCGGTCACCAATCACAAAAAGTGGCAGTACAACTCCCCTCTGGTCCCGCGTAATGCTGAACTTGGGGACCGAAAAGGAAAAATCCACATCCCGTTTCCGCTGGCAAATGTAACATGCAGGGTGCCTAAAGCAAGGAACCCCACCGTGACGTACGGGAAAAACCAAGTCATCATGCTACTGTATCCCGACCACCCAACACTCCTGTCCTACCGGAACATGGGAGAAGAACCAAACTACCAAGAAGAGTGGGTGACGCATAAGAAGGAAGTCGTGCTAACCGTGCCGACTGAAGGGCTCGAGGTCACGTGGGGTAACAACGAGCCGTATAAGTATTGGCCGCAGTTATCTACAAACGGTACAGCCCATGGCCACCCGCATGAGATAATTCTGTATTATTATGAGCTGTACCCTACTATGACTGTAGTAGTTGTGTCAGTGGCCTCGTTCGTACTCCTGTCGATGGTGGGTGTGGCAGTGGGGATGTGCATGTGTGCACGACGCAGATGCATCACACCGTACGAACTGACACCAGGAGCTACCGTCCCTTTCCTGCTTAGCCTAATATGCTGCATCAGAACAGCTAAAGCGGCCACATACCAAGAGGCTGCGGTATACCTGTGGAATGAACAGCAACCTTTGTTTTGGCTACAAGCCCTTATTCCGCTGGCAGCCCTGATTGTCCTATGCAACTGTCTGAGACTCTTACCATGCTGCTGTAAAACGTTGGCTTTTTTAGCCGTAATGAGCGTCGGTGCCCACACTGTGAGCGCGTACGAACACGTAACAGTGATCCCGAACACGGTGGGAGTACCGTATAAGACTCTAGTCAATAGACCGGGCTACAGTCCCATGGTATTGGAGATGGAACTACTGTCAGTCACTTTGGAGCCAACGCTATCGCTTGATTACATCACGTGCGAGTACAAAACCGTTATCCCGTCTCCGTACGTGAAATGCTGCGGTACAGCAGAGTGCAAGGACAAAAACCTACCTGACTACAGCTGTAAGGTCTTCACCGGCGTCTACCCATTTATGTGGGGCGGAGCCTACTGCTTCTGCGACGCTGAAAACACGCAATTGAGCGAAGCACACGTGGAGAAGTCCGAATCATGCAAAACAGAATTTGCATCAGCATACAGGGCTCATACCGCATCCGCATCAGCTAAGCTCCGCGTCCTTTACCAAGGAAATAACATCACTGTAACTGCCTATGCTAACGGCGACCATGCCGTCACAGTTAAGGACGCCAAATTTATTGTGGGGCCAATGTCTTCAGCCTGGACACCTTTCGACAACAAAATTGTGGTGTACAAAGGTGACGTCTATAACATGGACTACCCGCCCTTTGGCGCAGGAAGACCAGGACAATTTGGCGATATCCAAAGTCGCACACCTGAGAGTACAGACGTCTATGCTAATACACAACTGGTACTGCAGAGACCGGCTGCGGGTACGGTACATGTGCCATACTCTCAGGCACCATCTGGCTTTAAGTATTGGCTAAAAGAACGAGGGGCGTCGCTGCAGCACACAGCACCATTTGGCTGCCAAATAGCAACAAACCCGGTAAGAGCGATGAATTGCGCCGTAGGGAACATGCCCATCTCCATCGACATACCGGATGCGGCCTTCATTAGGGTCGTCGACGCGCCCTCTTTAACGGACATGTCGTGCGAGGTACCAACCTGCACCCATTCCTCAGATTTCGGGGGCGTCGCCATTATTAAATATGCAGCCAGCAAGAAAGGCAAGTGTGCGGTGCATTCGATGACCAACGCCGTCACAATTCGGGAAGCTGAGATAGAAGTTGAAGGGAATTCTCAGCTGCAAATCTCTTTCTCGACGGCCTTGGCCAGCGCCGAATTCCGCGTACAAGTCTGTTCTACACAAGTACACTGTGTAGCCGAGTGCCACCCTCCGAAGGACCACATAGTCAATTACCCGGCGTCACATACCACCCTCGGGGTCCAGGACATTTCCGCTACGGCGCTGTCATGGGTGCAGAAGATCACGGGAGGCGTGGGACTGGTTGTCGCTGTTGCAGCACTGATCCTAATCGTGGTGCTATGCGTGTCGTTCAGCAGGCACTAA
		</sequence>
		<sequence>
			<taxon idref="143|Brazil|RJ|Duque-de-Caxias|2018-04-30"/>
			ATGGATCCTGTGTACGTGGACATAGACGCTGACAGCGCCTTTTTGAAGGCCCTGCAACGTGCGTACCCCATGTTTGAGGTGGAACCCAGGCAGGTCACACCGAATGACCATGCTAATGCTAGAGCGTTCTCGCATCNNNNNNNNNNNNNNNNNNNNNNNNNNNNNNNNNNNNNNNNNNNNNNNNNNNNNNNNNNNNNNNNNNNNNNNNNNNNNNNNNNGTCGGACAGGAAGTACCACTGCGTCTGCCCGATGCGCAGCGCAGAAGATCCCGAGAGACTCGCCAATTATGCGAGAAAGCTAGCATCTGCTGCAGGAAAAGTCCTGGACAGAAACATCTCTGGAAAGATCGGGGACTTACAAGCAGTAATGGCCGTGCCAGACACGGAGACGCCAACATTCTGCTTGCACACAGATGTCTCATGTAGACAGAGAGCAGACGTCGCGATATACCAAGACGTCTATGCTGTACACGCACCCACGTCGCTATACCACCAGGCGATTAAAGGGGTCCGAGTGGCGTACTGGGTAGGGTTCGACACAACCCCGTTCATGTACAATGCCATGGCGGGTGCCTACCCCTCATATTCGACAAACTGGGCAGACGAGCAGGTACTGAAGGCTAAGAACATAGGATTATGTTCAACAGACCTGACGGAAGGTAGACGAGGTAAATTGTCTATTATGAGAGGGAAGAAGCTAAAACCGTGTGACCGTGTGCTGTTCTCAGTAGGGTCAACGCTCTACCCGGAAAGCCGCAAGCTACTTAAGAGCTGGCACTTACCATCGGTGTTCCATCTAAAGGGCAAACTCAGCTTCACATGCCGCTGTGATACAGTGGTTTCGTGCGAGGGCTACGTCGTTAAGAGAATAACGATGAGCCCAGGCCTTTATGGAAAAACCACAGGGTATGCGGTAACCCACCACGCAGACGGATTCTTGATGTGCAAGACTACCGACACGGTTGACGGCGAAAGAGTGTCATTCTCGGTGTGCACATACGTGCCGGCGACCATTTGTGATCAAATGACCGGCATCCTTGCTACAGAAGTCACGCCGGAGGATGCACAGAAGCTGTTGGTGGGGCTGAACCAGAGAATAGTGGTTAACGGCAGAACGCAACGGAATACGAACACCATGAAAAACTATCTGCTTCCCGTGGTCGCCCAAGCCTTCAGTAAGTGGGCAAAGGAGTGCCGGAAAGACATGGAAGATGAAAAACTCCTGGGGGTCAGAGAAAGAACACTGACCTGCTGCTGTCTATGGGCATTCAAGAAGCAGAAAACACACACGGTCTACAAGAGGCCTGATACCCAGTCAATTCAGAAGGTTCAGGCCGAGTTTGACAGCTTTGTGGTACCGAGCCTGTGGTCGTCCGGGTTGTCAATCCCCTTGAGGACTAGAATCAAATGGTTGTTAAGCAAGGTGCCAAAAACCGACCTGATCCCATATAGCGGGGACGCCCAAGAAGCCCGGGACGCAGAAAAAGAAGCAGAGGAAGAACGAGAAGCAGAACTAACTCGTGAAGCCCTACCACCTCTACAGGCAGCACAGGAAGATGTTCAGGTCGAAATCGACGTGGAACAGCTTGAGGGCAGAGCGGGTGCAGGAATAATAGAGACTCCTAGAGGAGCTATCAAAGTTACTGCCCAACCAACAGACCACGTCGTGGGAGAGTACCTGGTACTTTCCCCGCAGACCGTACTACGGAGCCAGAAGCTCAGCCTAATTCACGCTTTGGCGGAGCAAGTGAAGACGTGCACGCACAGCGGACGAGCAGGGAGGTACGCGGTCGAAGCGTACGACGGCCGAGTCCTAGTGCCCTCAGGCTATGCAATCTCGCCTGAAGACTTCCAGAGTCTAAGCGAAAGCGCAACGATGGTGTATAACGAAAGAGAGTTCGTAAACAGAAAGCTACACCACATTGCGATGCACGGACCAGCCCTGAACACCGACGAAGAGTCGTATGAGCTGGTGAGGGCAGAGAGGACAGAACACGAGTACGTCTACGATGTGGACCAGAGAAGATGCTGTAAGAAGGAAGAAGCTGCAGGACTGGTACTGGTGGGCGACTTGACTAATCCGCCCTACCACGAATTCGCATATGAAGGGCTAAAAATCCGCCCTGCCTGCCCATACAAAATTGCAGTCATAGGAGTCTTCGGAGTACCAGGATCCGGCAAGTCAGCTATTATCAAGAACCTAGTTACCAGGCAAGACCTGGTGACTAGCGGAAAGAAAGAAAACTGCCAAGAAATCACCACCGACGTGATGAGACAGAGAGGTCTAGAGATATCTGCACGTACGGTTGACTCGCTGCTCTTGAATGGATGCAACAGGCCAGTCGACGTGTTGTACGTAGACGAGGCGTTTGCGTGCCACTCTGGAACGTTACTTGCTTTGATCGCCTTGGTTAGACCAAGGCAGAAAGTTGTACTCTGTGGTGACCCGAAGCAGTGCGGCTTCTTCAATATGATGCAGATGAAAGTCAACTATAATCACAACATCTGCACCCAAGTGTACCACAAAAGTATCTCCAGGCGGTGTACACTGCCTGTGACCGCCATTGTGTCATCGTTGCATTACGAAGGCAAAATGCGCACTACGAATGAGTACAACAAGCCGATTGTAGTGGACACTACAGGCTCAACAAAACCTGACGCTGGAGATCTCGTGTTAACGTGCTTCAGAGGGTGGGTTAAACAACTGCAAATTGACTATCGTGGATACGAGGTCATGACAGCAGCCGCATCCCAAGGGTTAACCNNNNNNNNNNNNNNNNNNNNNNNNNNNNNNNNNNNNNNNNNNNNNNNNNNNNNNNNNNNNNNNNNNNNNNTCAACGTACTCCTAACACGTACGGAAGGTAAACTGGTATGGAAGACACTTTCCGGTGACCCGTGGATAAAGACGCTGCAGAACCCACCGAAAGGAAACTTCAAAGCAACTATCAAGGAGTGGGAGGTGGAGCATGCATCAATAATGGCGGGCATCTGCAGTCACCAAATGACCTTTGATACATTCCAAAACAAAGCCAATGTTTGTTGGGCTAAGAGCTTGGTCCCTATCCTCGAAACAGCGGGGATAAAACTAAATGATAGGCAGTGGTCCCAGATAATTCAAGCCTTCAAAGAAGATAAAGCATACTCACCTGAAGTAGCCCTGAATGAAATATGCACGCGCATGTATGGGGTGGATTTAGACAGTGGGCTATTTTCTAAACCATTGGTGTCTGTGTATTACTCGGATAACCACTGGGATAATAGGCCTGGAGGGAAGATGTTCGGATTCAACCCCGAGGCAGCATCCATTCTAGAAAGAAAGTATCCATTCACAAAAGGGAAGTGGAACATCAACAAGCAGATCTGTGTGACCACCAGGAGGATAGAAGACTTTAACCCTACCACCAATATTATACCGGCCAATAGGAGACTACCACACTCATTAGTGGCCGAACACCGCCCAGTAAAAGGGGAAAGAATGGAATGGCTGGTTAATAAGATAAACGGCCACCACGTGCTCCTGGTCAGTGGCTATAATCTTGTACTGCCTACTAAGAGAGTCACTTGGGTAGCGCCACTAGGTGTCCGCGGAGCGGACTACACATACAACCTAGAGTTGGGTCTGCCAGCAACGCTTGGCAGGTATGACCTAGTGGTCATAAACATCCACACACCTTTTCGCATACACCATTACCAACAGTGCGTAGACCACGCAATGAAACTGCAAATGCTCGGGGGTGACTCATTGAGACTGCTCAAACCGGGTGGCTCTCTATTGATCAGAGCATATGGTTACGCAGATAGAACCAGTGAACGAGTCATCTGCGTGTTGGGACGCAAGTTCAGATCGTCTAGAGCGTTGAAACCACCATGTGTCACCAGCAACACTGAGATGTTTTTCCTATTCAGCAACTTTGACAATGGCAGAAGGAATTTCACAACTCATGTCATGAATAATCAACTGAATGCAGCCTTTGTAGGACAGGCCACCCGAGCAGGATGTGCACCGTCGTACCGGGTAAAACGCATGGACATCGCGAAGAACGATGAAGAGTGCGTAGTTAACGCCGCTAACCCTCGCGGGTTACCGGGTGACGGTGTTTGCAAGGCAGTATACAAAAAATGGCCGGAGTCCTTTAAGAATAGTGCAACACCAGTGGGAACCGCAAAAACAGTCATGTGCGGTACGTATCCAGTAATCCACGCCGTTGGACCGAATTTCTCTAATTATTTGGAATCTGAAGGGGACCGGGAATTGGCAGCTGCCTATCGAGAAGTCGCAAAGGAAGTAACTAGACTGGGAGTAAATAGTGTAGCTATACCTCTCCTCTCCACAGGTGTATACTCAGGANNNNNNNNNAGGCTGACCCAGTCACTGAACCACCTCTTCACAGCCATGGACTCGACGGATGCAGACGTGGTCATCTACTGTCGCGACAAAGAATGGGAGAAGAAAATATCCGAGGCCATACAGATGCGGACTCAAGTGGAGTTGCTGGATGAGCACATCTCCATAGACTGCGATATTGTTCGCGTGCACCCTGACAGCAGCTTGGCAGGCAGAAAAGGATACAGCACCACGGAAGGCGCACTGTACTCATATCTAGAAGGGACTCGTTTTCACCAGACGGCAGTGGACATGGCAGAGATATATACTATGTGGCCAAAGCAAACAGAGGCCAACGAGCAAGTCTGCCTATATGCCCTGGGGGAAAGTATTGAATCGATCAGGCAGAAATGCCCGGTGGATGATGCAGATGCATCGTCTCCTCCAAAAACCGTCCCGTGCCTTTGCCGTTACGCCATGACTCCGGAACGCGTCACCAGACTTCGCATGAACCACGTCACAAGTATAATTGTGTGTTCCTCGTTTCCCCTTCCAAAGTACAAAATAGAAGGAGTGCAAAAAGTCAAATGCTCTAAGGTAATGCTATTTGACCACAACGTGCCATCACGCGTAAGTCCAAGGGAATATAGATCTTCCCCGGAGGCTGCACAGGAAGCGAGTNNNNNNNNNNNNNNNNNNNNNNNNNNNNNNNNNNNNNNNNNNNNNNNNNNNNNNNNNNNNNNNNNNNNNNNNNNNNNNNNNNNNNNNNNNNNNNNNNNNNNNNNNNNNNNNNNNNNNNNNNNNNNNNNNNNNNNNNNNNNNNNNNNNNNNNNNNNNNNNNNNNNNNNNNNNNNNNNNNNNNNNNNNNNNNNNNNNNNNNNNNNNNNNNNNNNNNNNNNNNNNNNNNNNGTGACATGCGACGAGAGAGAAGGGAACATAACACCCATGGCTAGCGTCCGATTCTTTAGGGCAGAGCTGCATCCGGTCGTACAAGAAACAGCGGAGACACGTGACACAGCAATGTCTCTTCAGGCACCGCCGAGTACCACCACGGAACTGAATCATCCGCCGATCTCCTTCGGAGCACCAAGCGAGACGTTCCCCATCACATTTGGGGACTTCAACGAAGGAGAAATCGAAAGCTTGTCTTCTGAGCTGCTAACTTTCGGAGACTTCCTACCCGGAGAAGTGGATGACTTGACAGATAGCGACTGGTCCACGTGCTCAGACACGGACGACGAGTTATGACTAGACAGGGCAGGTGGGTATATATTCTCGTCGGACACCGGTCCAGGTCATTTACAACAGAAGTCAGTACGCCAGTCAGTGCTGCCGGTGAACACCCTGGAGGAAGTCCACGAGGAGAAGTGTTACCCACCTAAGTTGGATGAAGTAAAGGAGCAACTATTACTTAAGAAACTCCAGGAGAGTGCATCCATGGCCAACAGAAGCAGGTACCAGTCGCGCAAAGTAGAAAACATGAAAGCAACAATCATCCAGAGACTAAAGAGAGGCTGTAGACTATACTTAATGTCAGAGACCTCAAAAGTCCCTACTTACCGGACCACATATCCGGCGCCTGTGTACTCGCCTCCGGTCAACGTCCGACTGTCCAACCCCGAGTCCGCAGTGGCAGCATGCAATGAGTTCCTAGCTAGAAACTATCCAACTGTCTCATCATACCAAATTACCGACGAGTATGATGCATATTTAGACATGGTGGACGGGTCGGAGAGTTGCCTGGATCGAGCGACATTCAATCCGTCAAAACTTAGGAGCTACCCGAAACAGCACGCTTACCATGCGCCCTCCATCAGAAGCGCTGTACCGTCCCCATTCCAGAACACACTACAGAATGTACTGGCAGCAGCCACGAAAAGAAACTGCAACGTCACACAGATGAGGGAATTACCCACTTTGGACTCAGCAGTATTCAACGTGGAGTGTTTTAAAAAATTCGCATGCAACCAAGAATACTGGGAAGAATTTGCTGCCAGCCCTATTAGGATAACAACTGAGAATTTAACAACCTATGTTACTAAACTAAAAGGGCCAAAAGCAGCAGCGCTATTTGCAAAAACCCACAATCTGCTGCCACTGCAGGAAGTACCAATGGATAGGTTCACAGTAGATATGAAAAGGGACGTGAAGGTGACTCCTGGTACAAAGCACACAGAGGAAAGACCTAAGGTGCAGGTTATACAGGCGGCTGAACCCTTGGCGACAGCATACCTATGTGGGATTCACAGAGAGCTGGTTAGGAGGCTGAACGCCGTCCTCCTACCCAATGTACATACACTATTTGATATGTCTGCCGAGGATTTCGATGCCATCATAGCCGCACACTTTAAGCCAGGAGACACTGTTTTAGAAACGGACATAGCCTCCTTTGACAAGAGCCAAGATGATTCACTTGCGCTTACTGCCTTGATGTTGTTAGAAGATTTAGGGGTGGATCACTCCCTGTTGGACTTGATAGAGGCCGCTTTTGGAGAGATTTCCAGCTGTCATCTACCGACAGGTACGCGCTTCAAGTTCGGCGCCATGATGAAATCTGGTATGTTCCTAACTCTGTTCGTCAACACATTGCTAAACATCACCATCGCTAGCCGCGTGCTGGAAGATCGTCTGACAAAATCCGCGTGCGCGGCCTTCATCGGCGACGACAACATAATACATGGAGTCGTCTCCGATGAATTGATGGCAGACAGATGCGCCACTTGGATGAACATGGAAGTGAAGATCATAGATGCAGTTGTATCCTTGAAAGCCCCTTACTTTTGTGGAGGGTTTATACTGCACGATACTGTGACGGGAACAGCCTGCAGAGTGGCAGACCCGCTAAAAAGGCTATTCAAACTGGGCAAACCGCTAGCGGCAGGTGACGAACAAGATGAAGATAGAAGACGAGCGCTGGCTGACGAAGTGATCAGATGGCAACGAACAGGGCTAATTGATGAGTTGGAGAAAGCGGTATACTCTAGGTATGAAGTGCAGGGTATATCAGTTGTGGTAATGTCCATGGCCACCTTTGCAAGCTCCAGATCTAACTTCGAGAAGCTCAGAGGACCCGTCATAACTTTGTACGGCGGTCCTAAATAGNNNNNNNNNNNNNNNNNNNNNNNNNNNNNNNNNNNNNNNNNNNNNNNNNNNNNNNNNNNNNNNNNNNNNNNNNNNNNNNNNNNNNNNNNNNNNNNNNNNNNNNNNNNNNNNNNNNNNNNNNNNNNNNNNNNNNNNNNNNNNNNNNNNNNNNNNNNNNNNNNNNNNNNNNNNNNNNNNNNNNNNNNNNNNNNNNNNNNNNNNNNNNNNNNNNNNNNNNNNNNNNNNNNGCCACAAAACAACACAAACCAAAAGAAGCAGCCGCCTAAAAAGAAACCAGCTCAAAAGAAAAAGAAGCCGGGCCGCAGAGAGAGGATGTGCATGAAAATCGAAAATGATTGTATTTTTGAAGTCAAGTATGAAGGTAAGGTAACAGGTTACGCGTGCTTGGTGGGGGACAAAGTAATGAAACCAGCACACGTAAAGGGGACCATCGATAACGCGGACCTGGCCAAACTGGCCTTTAAGCGGTCATCTAAGTATGACCTTGAATGCGCGCAGATACCCGTGCACATGAAGTCCGACGCTTCGAAGTTCACCCATGAGAAACCAGAGGGGTACTACAACTGGCACCACGGAGCAGTACAGTACTCAGGAGGCCGGTTCACCATCCCCACAGGTGCTGGCAAACCAGGGGACAGCGGCAGACCGATCTTCGACAACAAGGGACGCGTGGTGGCCATAGTCTTAGGAGGAGCTAATGAAGGAGCCCGTACAGCCCTCTCGGTGGTGACCTGGAATAAAGACATTGTCACTAAAATCACCCCCGAGGGGGCCGAAGAGTGGAGTCTTGCCATCCCAGTCATGTGCCTGCTGGCAAATACCACGTTCCCCTGCTCCCAGCCCCCTTGCACTCCCTGCTGCTATGAAAGGGAACCAGAGGAAACCCTACGCATGCTTGAGGACAACGTCATGAGACCTGGGTACTATCAGCTGCTACAAGCATCCTTAACATGTTCTCCCCACCGTCAGCGACGCAGTACCAAGGACAACTTCAATGTCTATAAAGCCACAAGACCGTACTTAGCTCACTGTCCCGACTGTGGAGAAGGGCACTCGTGCCATAGTCCCGTAGCATTAGAACGCATCAGAAATGAAGCGACAGACGGGACGCTGAAAATCCAGGTCTCCTTGCAAATCGGAATAAAGACGGATGATAGCCACGATTGGACCAAGCTGCGTTACATGGACAACCACACGCCAGCGGACGCAGAGAGGGCGGGGCTATTTGTAAGAACATCAGCACCGTGCACGATTACTGGAACAATGGGACACTTCATCCTGACCCGATGTCCGAAAGGGGAAACTCTGACGGTGGGATTCACTGACAGTAGGAAGATCAGTCACTCATGTACGCACCCATTTCACCACGACCCTCCTGTGATAGGCCGGGAGAAATTCCATTCCCGACCGCAGCACGGTAAAGAGCTGCCTTGCAGCACGTACGTGCAGAGCACCGCCGCAACTACCGAGGAGATAGAGGTACACATGCCCCCAGACACCCCTGATCGCACACTGATGTCACAACAGTCCGGCAACGTAAAGATCACAGTTAATGGCCAGACGGTGCGGTACAAGTGTAATTGCGGTGGCTCAAATGAAGGACTAATAACTACAGACAAAGTGATTAATAACTGCAAAGTTGATCAATGTCATGCCGCGGTCACCAATCACAAAAAGTGGCAGTACAACTCCCCTCTGGTCCCGCGTAATGCTGAACTTGGGGACCGAAAAGGAAAAATCCACATCCCGTTTCCGCTGGCAAATGTAACATGCAGGGTGCCTAAAGCAAGGAACCCCACCGTGACGTACGGGAAAAACCAAGTCATCATGCTACTGTATCCCGACCACCCAACACTCCTGTCCTACCGGAACATGGGAGAAGAACCAAACTACCAAGAAGAGTGGGTGACGCATAAGAAGGAAGTCGTGCTAACCGTGCCGACTGAAGGGCTCGAGGTCACGTGGGGTAACAACGAGCCGTATAAGTATTGGCCGCAGTTATCTACAAACGGTACAGCCCATGGCCACCCGCATGAGATAATTCTGTATTATTATGAGCTGTACCCTACTATGACTGTAGTAGTTGTGTCAGTGGCCTCGTTCGTACTCCTGTCGATGGTGGGTGTGGCAGTGGGGATGTGCATGTGTGCACGACGCAGATGCATCACACCGTACGAACTGACACCAGGAGCTACCATCCCTTTCCTGCTTAGCCTAATATGCTGCATCAGAACAGCTAAAGCGGCCACATACCAAGAGGCTGCAGTATACCTGTGGAATGAACAGCAACCTTTGTTTTGGCTACAAGCCCTTATTCCGCTGGCAGCCCTGATTGTCCTATGCAACTGTCTGAGACTCTTACCATGCTGCTGTAAAACGTTGGCTTTTTTAGCCGTAATGAGCGTCGGTGCCCACACTGTGAGCGCGTACGAACACGTAACAGTGATCCCGAACACGGTGGGAGTACCGTATAAGACTCTAGTCAATAGACCGGGCTACAGTCCCATGGTATTGGAGATGGAACTACTGTCAGTCACTTTGGAGCCAACGCTATCGCTTGATTACATCACGTGCGAGTACAAAACCGTTATCCCGTCTCCGTACGTGAAATGCTGCGGTACAGCAGAGTGCAAGGACAAAAACCTACCTGACTACAGCTGTAAGGTCTTCACCGGCGTCTACCCATTTATGTGGGGCGGAGCCTACTGCTTCTGCGACGCTGAAAACACGCAATTGAGCGAAGCACACGTGGAGAAGTCCGAATCATGCAAAACAGAATTTGCATCAGCATACAGGGCTCATACCGCATCCGCATCAGCTAAGCTCCGCGTCCTTTACCAAGGAAATAACATCACTGTAACTGCCTATGCTAACGGCGACCATGCCGTCACAGTTAAGGACGCCAAATTCATTGTGGGGCCAATGTCTTCAGCCTGGACACCTTTCGACAACAAAATTGTGGTGTACAAAGGTGACGTCTATAACATGGACTACCCGCCCTTTGGCGCAGGAAGACCAGGACAATTTGGCGATATCCAAAGTCGCACACCTGAGAGTACAGACGTCTATGCTAATACACAACTGGTACTGCAGAGACCGGCTGCGGGTACGGTACACGTGCCATACTCTCAGGCACCATCTGGCTTTAAGTATTGGCTAAAAGAACGAGGGGCGTCGCTGCAGCACACAGCACCATTTGGCTGCCAAATAGCAACAAACCCGGTAAGAGCGATGAATTGCGCCGTAGGGAACATGCCCATCTCCATCGACATACCGGATGCGGCCTTCATTAGGGTCGTCGACGCGCCCTCTTTAACGGACATGTCGTGCGAGGTACCAACCTGCACCCATTCCTNNNATTTCGGGGGCGTCGCCATTATTAAATATGCAGCCAGCAAGAAAGGCAAGTGTGCGGTGCATTCGATGACCAACGCCGTCACAATTCGGGAAGCTGAGATAGAAGTTGAAGGGAATTCTCAGCTGCAAATCTCTTTCTCGACGGCCTTGGCCAGCGCCGAATTCCGCGTACAAGTCTGTTCTACACAAGTACACTGTGTAGCCGAGTGCCACCCTCCGAAGGANNNNNNNNNNNNNNNNNNNNNNNNNNNNNNNNNNNNNNNNNNNNNNNNNNNNNNNNNNNNNNNNNNNNNNNNNNNNNNNNNNNNNNNNNNNNNNNNNNNNNNNNNNNNNNNTGTTGCAGCACTGATTCTAATCGTGGTGCTATGCGTGTCGTTCAGCAGGCACTAA
		</sequence>
		<sequence>
			<taxon idref="149|Brazil|RJ|Duque-de-Caxias|2018-04-30"/>
			ATGGATCCTGTGTACGTGGACATAGACGCTGACAGCGCCTTTTTGAAGGCCCTGCAACGTGCGTACCCCATGTTTGAGGTGGAACCCAGGCAGGTCACACCGAATGACCATGCTAATGCTAGAGCGTTCTCGCATCTAGCTATAAAACTANNNNNNNNNNNNNNNNNNNNNNNNNNNNNNNNNNNNNNNNNNNNNNNNNNNNNNNNNNNNNNNNNNNNGTCGGACAGGAAGTACCACTGCGTCTGCCCGATGCGCAGCGCAGAAGATCCCGAGAGACTCGCCAATTATGCGAGAAAGCTAGCATCTGCTGCAGGAAAAGTCCTGGACAGAAACATCTCTGGAAAGATCGGGGACTTACAAGCAGTAATGGCCGTGCCAGACACGGAGACGCCAACATTCTGCTTGCACACAGATGTCTCATGTAGACAGAGAGCAGACGTCGCGATATACCAAGACGTCTATGCTGTACACGCACCCACGTCGCTATACCACCAGGCGATTAAAGGGGTCCGAGTGGCGTACTGGGTAGGGTTCGACACAACCCCGTTCATGTACAATGCCATGGCGGGTGCCTACCCCTCATATTCGACAAACTGGGCAGACGAGCAGGTACTGAAGGCTAAGAACATAGGATTATGTTCAACAGACCTGACGGAAGGTAGACGAGGTAAATTGTCTATTATGAGAGGGAAGAAGCTAAAACCGTGTGACCGTGTGCTGTTCTCAGTAGGGTCAACGCTCTACCCGGAAAGCCGCAAGCTACTTAAGAGCTGGCACCTACCATCGGTGTTCCATCTAAAGGGCAAACTCAGCTTCACATGCCGCTGTGATACAGTGGTTTCGTGCGAGGGCTACGTCGTTAAGAGAATAACGATGAGCCCAGGCCTTTATGGAAAAACCACAGGGTATGCGGTAACCCACCACGCAGACGGATTCTTGATGTGCAAGACTACCGACACGGTTGACGGCGAAAGAGTGTCATTCTCNNNNTGCACATACGTGCCGGCGACCATTTGTGATCAAATGACCGGCATCCTTGCTACAGAAGTCACGCCGGAGGATGCACAGAAGCTGTTGGTGGGGCTGAACCAGAGAATAGTGGTTAACGGCAGAACGCAACGGAATACGAACACCATGAAAAACTATCTGCTTCCCGTGGTCGCCCAAGCCTTCAGTAAGTGGGCAAAGGAGTGCCGGAAAGACATGGAAGATGAAAAACTCCTGGGGGTCAGAGAAAGAACACTGACCTGCTGCTGTCTATGGGCATTCAAGAAGCNNNNNNNNNNNNNNNNNNNNNNNNNNNNNNNNACCCAGTCAATTCAGAAGGTTCAGGCCGAGTTTGACAGCTTTGTGGTACCGAGCCTGTGGTCGTCCGGGTTGTCAATCCCCTTGAGGACTAGAATCAAATGGTTGTTAAGCAAGGTGCCAAAAACCGACCTGATCCCATATAGCGGGGACGCCCAAGAAGCCCGGGACGCAGAAAAAGAAGCAGAGGAAGAACGAGAAGCAGAACTGACTCGTGAAGCCCTACCACCTCTACAGGCAGCACAGGAAGATGTTCAGGTCGAAATCGACGTGGAACAGCTTGAGGACAGAGCGGGTGCAGGAATAATAGAGACTCCTAGAGGAGCTATCAAAGTTACTGCCCAACCAACAGACCACGTCGTGGGAGAGTACCTGGTACTTTCCCCGCAGACCGTACTACGGAGCCAGAAGCTCAGCCTAATTCACGCTTTGGCGGAGCAAGTGAAGACGTGCACGCACAGCGGACGAGCAGGGAGGTACGCGGTCGAAGCGTACGACGGCCGAGTCCTAGTGCCCTCAGGCTATGCAATCTCGCCTGAAGACTTCCAGAGTCTAAGCGAAAGCGCAACGATGGTGTATAACGAAAGAGAGTTCGTAAACAGAAAGCTACACCACATTGCGATGCACGGACCAGCCCTGAACACCGACGAAGAGTCGTATGAGCTGGTGAGGGCAGAGAGGACAGAACACGAGTACGTCTACGATGTGGACCAGAGAAGATGCTGTAAGAAGGAAGAAGCTGCAGGACTGGTACTGGTGGGCGACTTGACTAATCCGCCCTACCACGAATTCGCATATGAAGGGCTAAAAATCCGCCCTGCCTGCCCATACAAAATTGCAGTCATAGGAGTCTTCGGAGTACCAGGATCCGGCAAGTCAGCTATTATCAAGAACCTAGTTACCAGGCAAGACCTGGTGACTAGCGGAAAGAAAGAAAACTGCCAAGAAATCACCACCGACGTGATGAGACAGAGAGGTCTAGAGATATCTGCACGTACGGTTGACTCGCTGCTCTTGAATGGATGCAACAGGCCAGTCGACGTGTTGTACGTAGACGAGGCGTTTGCGTGCCACTCTGGAACGTTACTTGCTTTGATCGCCTTGGTTAGACCAAGGCAGAAAGTTGTACTCTGTGGTGACCCGAAGCAGTGCGGCTTCTTCAATATGATGCAGATGAAAGTCAACTATAATCACAACATCTGCACCCAAGTGTACCANNNNNNNNNNNNNNNNNNNNNNNNNNNNNNNNNNNNNNNNNNNNNNNNNNNNNNNNNNNNNNNNNNNNNNATGCGCACTACGAATGAGTACAACAAGCCGATTGTAGTGGACACTACAGGCTCAACAAAACCTGACCCTGGAGATCTCGNNNNNNNNNNNNNNNNNNNNNNNNNNNNNNNNNNNNNNNNNNNNNNNNNNNNNNNNNNNNNNNNNNNNNNNNNNNNNNNNNNNNNNNNNNNNNNNNNNNNNNNNNNNNNNNNNNNNNNNNNNNNNNNNNNNNNNNNNNNNNNNNNNNNNNNNNNNNNNNNNNNNNNNNNNNNCCTAACACGTACGGAAGGTAAACTGGTATGGAAGACACTTTCCGGTGACCCGTGGATAAAGACGCTGCAGAACCCACCGAAAGGAAACTTCAAAGCAACTATCAAGGAGTGGGAGATGGAGCATGCATCAATAATGGCGGGCATCTGCAGTCACCAAATGACCTTTGATACATTCCAAAACAAAGCCAATGTTTGTTGGGNNNNNNNNNNNNNNNNNNNNNNNNNNNNNNNNNNNNNAAAACTAAATGATAGGCAGTGGTCCCAGATAATTCAAGCCTTCAAAGAAGATAAAGCATACTCACCTGAAGTAGCCCTGAATGAAATATGCACGCGCATGTATGGGGTGGATTTAGACAGTGGGCTATTTTCTAAACCATTGGTGTCTGTGTATTACTCGGATAACCACTGGGATAATAGGCCTGGAGGGAAGATGTTCGGATTCAACCCCGAGGCAGCATCCATTCTAGAAAGAAAGTATCCATTCACAAAAGGGAAGTGGAACATCAACAAGCAGATCTGTGTGACCACCAGGAGGATAGAAGACTTTAACCCTACCACCAATATTATACCGGCCAATAGGAGACTACCACACTCATTAGTGGCCGAACACCGCCCAGTAAAAGGGGAAAGAATGGAATGGCTGGTTAATAAGATAAACGGCCACCACGTGCTCCTGGTCAGTGGCTATAATCTTGTACTGCCTACTAAGAGAGTCACTTGGGTAGCGCCACTAGGTGTCCGCGGAGCGGACTACACATACAACCTAGAGTTGGGTCTGCCAGCAACGCTTGGCAGGTATGACCTAGTGGTCATAAACATCCACACACCTTTTCGCATACACCATTACCAACAGTGCGTAGACCACGCAATGAAACTGCAAATGCTCGGGGGTGACTCATTGAGACTGCTCAAACCGGGTGGCTCTCTATTGATCAGAGCATATGGTTACGCAGATAGAACCAGTGAACGAGTCATCTGCGTGTTGGGACGCAAGTTCAGATCGTCTAGAGCGTTGAAACCACCATGTGTCACCAGCAACACTGAGATGTTTTTCCTATTCAGCAACTTTGACAATGGCAGAAGGAATTTCACAACTCATGTCATGAATAATCAACTGAATGCAGCCTTTGTAGGACAGGCCACCCGAGCAGGATGTGCACCGTCGTACCGGGTAAAACGCATGGACATCGCGAAGAACGATGAAGAGTGCGTAGTTAACGCCGCTAACCCTCGCGGGTTACCGGGTGACGGTGTTTGCAAGGCAGTATACAAAAAATGGCCGGAGTCCTTTNAGAATAGTGCAACACCAGTGGGAACCGCAAAAACAGTCATGTGCGGTACGTATCCAGTAATCCACGCCGTTGGACCGAATTTCTCTAATTATTTGGAATCTGAAGGGGACCGGGAATTGGCAGCTGCCTATCGAGAAGTCGCAAAGGAAGTAACTAGACTGGGAGTAAATAGTGTAGCTATACCTCTCCTCTCCACAGGTGTNNNNNNNNNNNNNNNNNNNAGGCTGACCCAGTCACTGAACCACCTCTTCACAGCCATGGACTCGACGGATGCAGACGTGGTCATCTACTGTCGCGACAAAGAATGGGAGAAGAAAATATCCGAGGCCATACAGATGCGGACTCAAGTGGAGTTGCTGGATGAGCACATCTCCATAGACTGCGATATTGTTCGCGTGCACCCTGACAGCAGCTTGGCAGGCAGAAAAGGATACAGCACCACGGAAGGCGCACTGTACTCATATCTAGAAGGGACTCGTTTTCACCAGACGGCAGNGGACATGGCAGAGATATATACTATGTGGCCAANNNNNNNNNNNNNNNNNNNNNNNNNNNNNNNNNNNNNNNNGGGGGAAAGTATTGAATCGATCAGGCAGAAATGCCCGGTGGATGATGCAGATGCATCGTCTCCTCCAAAAACTGTCCCGTGCCTTTGCCGTTACGCCATGACTCCGGAACGCGTCACCAGACTTCGCATGAACCACGTCACAAGTATAATTGTGTGTTCCTCGTTTCCCCTTCCAAAGTACAAAATAGAAGGAGTGCAAAAAGTCAAATGTTCTAAGGTAATGCTATTTGACCACAACGTGCCATCACGCGTAAGTCCAAGGGAATATAGATCTTCCCCGGAGGCTGCACAGGAAGCGAGTACAACCACGTCACTGACGCATAGCCAATTCGACCTAAGCGTTGACGGCGAGANNNNNNNNNNNNNNNNNNNNNNNNNNNNNNNNNNNNNNNNNNNNNNNNNNNNNNNNNNNNNNNNNNNNNNNNNNNNNNNNNNNNNNNNNNNNNNNNNNNNNNNNNNNNNNNNNNNNNNNNNNNNNNNNNNNNNNNNNNNNNNNNNNNNNNNNNNNNNNNNNNNNNNNNNNNNNNNNGTGACATGCGACGAGAGAGAAGGGAACATAACACCCATGGCTAGCGTCCGATTCTTTAGGGCAGAGCTGCGTCCGGTCGTACAAGAAACAGCGGAGACGCGTGACACAGCAATGTCTCTTCAGGCACCGCCGAGTACCGCCACGGAACTGAATCATCCGCCGATCTCCTTCGGAGCACCAAGCGAGACGTTCCCCATCACATTTGGGGACTTCAACGAAGGAGAAATCGAAAGCTTGTCTTCTGAGCTGCTAACTTTCGGAGACTTCCTACCCGGAGAAGTGGATGACTTGACAGATAGCGACTGGTCCACGTGCTCAGACACGGACGACGAGTTATGACTAGACAGGGCAGGTGGGTATATATTCTCGTCGGACACCGGTCCAGGTCATTTACAACAGAAGTCAGTACGCCAGTCAGTGCTGCCGGTGAACACCCTGGAGGAAGTCCACGAGGAGAAGTGTTACCCACCTAAGTTGGATGAAGTAAAGGAGCAACTATTACTTAAGAAACTCCAGGAGAGTGCATCCATGGCCAACAGAAGCAGGTACCAGTCGCGCAAAGTAGAAAACATGAAAGCAACAATCATCCAGAGACTAAAGAGAGGCTGTAGACTATACTTAATGTCAGAGACCTCAAAAGTCCCTACTTACCGGACCACATATCCGGCGCCTGTGTACTCGCCTCCGGTCAACGTCCGACTGTCCAACCCCGAGTCCGCAGTGGCAGCATGCAATGAGTTCCTAGCTAGAAACTATCCAACTGTCTCATCATACCAAATTACCGACGNNNNNNATGCATATTTAGACATGGTGGACGGGTCGGAGAGTTGCCTGGATCGAGCGACATTCAATCCGTCAAAACTTAGGAGCTACCCGAAACAGCACGCTTACCATGCGCCCTCCATCAGAAGCGCTGTACCGTCCCCATTCCAGAACACACTACAGAATGTACTGGCAGCAGCCACGAAAAGAAACTGCAACGTCACACAGATGAGGGAATTACCCACTTTGGACTCAGCAGTATTCAACGTGGAGTGTTTTAAAAAATTCGCATGCAACCAAGAATACTGGGAAGAATTTGCTGCCAGCNNNNNNNNNNNNNNNNNTGAGAATTTAACAACCTATGTTACTAAACTAAAAGGGCCAAAAGCAGCAGCGCTATTTGCAAAAACCCACAATCTGCTGCCACTGCAGGAAGTACCAATGGATAGGTTCACAGTAGATATGAAAAGGGACGTGAAGGTGACTCCTGGTACAAAGCACACAGAGGAAAGACCTAAGGTGCAGGTTATACAGGCGGCTGAACCCTTGGCGACAGCATACCTATGTGGGATTCACAGAGAGCTGGTTAGGAGGCTGAACGCCGTCCTCCTACCCAATGTACATACACTATTTGATATGTCTGCCGAGGATTTCGATGCCATCATAGCCGCACACTTTAAGCCAGGAGACACTGTTTTAGAAACGGACATAGCCTCCTTTGACAAGAGCCAAGATGATTCACTTGCGCTTACTGCCTTGATGTTGTTAGAAGATTTAGGGGTGGATCACTCCCTGTTGGACTTGATAGAGGCCGCTTTTGGAGAGATTTCCAGCTGTCATCTACCGACAGGTACGCGCTTCAAGTTCGGCGCCATGATGAAATCTGGTATGTTCCTAACTCTGTTCGTCAACACATTGCTAAACATNNNNNNNNNNNNNNNNNNNNNNNNNNNNNNNNNNNNNNNNNNNNNGTGCGCGGCCTTCATCGGCGACGACAACATAATACATGGAGTCGTCTCCGATGAATTGATGGCAGCCAGATGCGCCACTTGGATGAACATGGAAGTGAAGATCATAGATGCAGTTGTATCCTTGAAAGCCCCTTACTTTTGTGGAGGGTTTATACTGCACGATACTGTGACGGGAACAGCCTGCAGAGTGGCAGACCCGCTAAAAAGGCTATTCAAACTGGGCAAACCGCTAGCGGCAGGTGACGAACAAGATGAAGATAGAAGACGAGCGCTGGCTGACGAAGTGATCAGATGGCAACGAACAGGGCTAATTGATGAGTTGGAGAAAGCGGTATACTCTAGGTATGAAGTGCAGGGTATATCAGTTGTGGTAATGTCCATGGCCACCTTTGCAAGCTCCAGATCTAACTTCGAGAAGCTCAGAGGACCCGTCATAACTTTGTACGGCGGTCCTAAATAGNNNNNNNNNNNNNNNNNNNNNNNNNNNNNNNNNNNNNNNNNNNNNNNNNNNNNNNNNNNNNNNNNNNNNNNNNNNNNNNNNNNNNNNNNNNNNNNNNNNNNNNNNNNNNNNNNNNNNNNNNNNNNNNNNNNNNNNNNNNNNNNNNNNNNNNNNNNNNNNNNNNNNNNNNNNNNNNNNNNNNNNNNNNNNNNNNNNNNNNNNNNNNNNNNNNNNNNNNNNNNNNNNNNNNNNNNNNNNAACACAAACCAAAAGAAGCAGCCGCCTAAAAAGAAACCAGCTCAAAAGAAAAAGAAGCCGGGCCGCAGAGAGAGGATGTGCATGAAAATCGAAAATGATTGTATTTTTGAAGTCAAGTATGAAGGTAAGGTAACAGGTTACGCGTGCTTGGTGGGGGACAAAGTAATGAAACCAGCACACGTAAAGGGGACCATCGATNNNNNNNNNNNNNNNNNNNNNNNNNNNNNNNNNNNNNNNNNNNNNNNNNNNNNNNNNNNNNNNNNNNNNNNNNNNNNNNNNNNNNNNNNNNNNNNNNNNNNNNNNNNNNNNNNNNNNNNNNNNNNNNNNNNNNNNNNNNNNNNNNNNNNNNNNNNNNNNNNNCGGTTCACCATCCCCACAGGTGCTGGCAAACCAGGGGACAGCGGCAGACCGATCTTCGACAACAAGGGACGCGTGGTGGCCATAGTCTTAGGAGGAGCTAATGAAGGAGCCCGTACAGCCCTCTCGGTGGTGACCTGGAATAAAGACATTGTCACTAAAATCACCCCCGAGGGGGCCGAAGAGTGGAGTCTTGCCATCCCAGTCATGTGCCTGCTGGCAAATACCACGTTCCCCTGCTCCCAGCCCCCTTGCACTCCCTGCTGCTATGAAAGGGAACCAGAGGAAACCCTACGCATGCTTGAGGACAACGTCATGAGACCTGGGTACTATCAGCTGCTACAAGCATCCTTAACATGTTCTCCCCACCGTCAGCGANNNNNNNNNNNNNNNNNNNNNNNNNNNNNNNNNNNNNNNNNNNNNNNNNNNNNNNNNNNNNNNNNNNNNNNNNNNNNNNNNNNNNNNNNTAGTCCCGTAGCATTAGAACGCATCAGAAATGAAGCGACAGACGGGACGCTGAAAATCCAGGTCTCCTTGCAAATCGGAATAAAGACGGATGATAGCCACGATTGGACCAAGCTGCGTTACATGGACAACCACACGCCAGCGGACGCAGAGAGGGCGGGGCTATTTGTAAGAACATCAGCACCGTGCACGATTACTGGAACAATGGGACACTTCATCCTGACCCGATGTCCGAAAGGGGAAACTCTGACGGTGGGATTCACTGACAGTAGGAAGATCAGTCACTCATGTACGCACCCATTTCACCACGACCCTCCTGTGATAGGCCGGGAGAAATTCCATTCCCGACCGCAGCACGGTAAAGAGCTGCCTTGCAGCACGTACGTGCAGAGCACCGCCGCAACTACCGAGGAGATAGAGGTACACATGCCCCCAGACACCCCTGATCGCACACTGATGTCACAACAGTCCGGCAACGTAAAGATCACAGTTAATGGCCAGACGGTGCGGTACAAGTGTAATTGCGGCGGCTCAAATGAAGGACTAATAACTACAGACAAAGTGATTAATAACTGCAAAGTTGATCAATGTCATGCCGCGGTCACCAATCACAAAAAGTGGCAGTACAACTCCCCTCTGGTCCCGCGTAATGCTGAACTTGGGGACCGAAAAGGAAAAATCCACATCCCGTTTCCGCTGGCAAATGTAACATGCAGGGTGCCTAAAGCAAGGAACCCCACCGTGACGTACGGGAAAAACCAAGTCATCATGCTACTGTATCCCGACCACCCAACACTCCTGTCCTACCGGAACATGGGAGAAGAACCAAACTACCAAGAAGAGTGGGTGACGCATAAGAAGGAAGTCGTGCTAACCGTGCCGACTGAAGGGCTCGAGGTCACGTGGGGTAACAACGAGCCGTATAAGTATTGGCCGCAGTTATCTACAAACGGTACAGCCCATGGCCACCCGCATGAGATAATTCTGTATTATTATGAGCTGTACCCTACTATGACTGTAGTAGTTGTGTCAGTGGCCTCGTTCGTACTCCTGTCGATGGTGGGTGTGGCAGTGGGGATGTGCATGTGTGCACGACGCAGATGCATCACACCGTACGAACTGACACCAGGAGCTACCGTCCCTTTCCTGCTTAGCCTAATATGCTGCATCAGAACAGCTAAAGCGGCCACATACCAAGAGGCTGCGGTGTACCTGTGGAATGAACAGCAACCTTTGTTTTGGCTACAAGCCCTTATTCCGCTGGCAGCCCTGATTGTCCTATGCAACTGTCTGAGACTCTTACCATGCTGCTGTANNNNNNNNNNNNNNNNNNNNNNNNNNNNNNNNNNNNNNNNNNNNNNNNGCGCGTACGAACACGTAACAGTGATCCCGAACACGGTGGGAGTACCGTATAAGACTCTAGTCAATAGACCGGGCTACAGTCCCATGGTATTGGAGATGGAACTACTGTCAGTCACTTTGGAGCCAACGCTATCGCTTGATTACATCACGTGCGAGTACAAAACCGTTATCCCGTCTCCGTACGTGAAATGCTGCGGTACAGCAGAGTGCAAGGACAAAAACCTACCTGACTACAGCTGTAAGGTCTTCACCGGCGTCTACCCATTTATGTGGGGCGGAGCCTACTGCTTCTGCGACGCTGAAAACACGCAATTGAGCGAAGCACACGTGGAGAAGTCCGAATCATGCAAAACAGAATTTGCATCAGCATACAGGGCTCATACCGCATCCGCATCAGCTAAGCTCCGCGTCCTTTACCAAGGAAATAACATCACTGTAACTGCCTATGCTAACGGCGACCATGCCGTCACAGTTAAGGACGCCAAATTCATTGTGGGGCCAATGTCTTCAGCCTGGACACCTTTCGACAACAAAATTGTGGTGTACAAAGGTGACGTCTATAACATGGACTACCCGCCCTTTGGCGCAGGAAGACCAGGACAATTTGGCGATATCCAAAGTCGCACACCTGAGAGTACAGACGTCTATGCTAATACACAACTGGTACTGCAGAGACCGGCTGCGGGTACGGTACATGTGCCATACTCTCAGGCACCATCTGGCTTTAAGTATTGGCTAAAAGAACGAGGGGCGTCGCTGCAGCACACAGCACCATTTGGCTGCCAAATAGCAACAAACCCGGTAAGAGCGATGAATTGCGCCGTAGGGAACATGCCCATCTCCATCGACATACCGGATGCGGCCTTCATTAGGGTCGTCGACGCGCCCTCTTTAACGGACATGTCGTGCGAGGTACCAACCTGCACCCATTCNNNNNNNTTCGGGGGCGTCGCCATTATTAAATATGCAGCCAGCAAGAAAGGCAAGTGTGCGGTGCATTCGATGACCAACGCCGTCACAATTCGGGAAGCTGAGATAGAAGTTGAAGGGAATTCTCAGCTGCAAATCTCTTTCTCGACGGCCTTGGCCAGCGCCGAATTCCGCGTACAAGTCTGTTCTACACAAGTACACTGTGTAGCCNNNNNNNNNNNNNNNNNNNNNNNNNNNNNNNNNNNNNNNNNNNNNNNNNNNNNNNNNNNNNNNNNNNNNNNNNNNNNNNNNNNNNNNNNNNNNNNNNNNNNNNNNNNNNNNNNNNNNNNNNNNNNNNNNNNNGTTGCAGCACTGATTCTAATCGTGGTGCTATGCGTGTCGTTCAGCAGGCACTAA
		</sequence>
		<sequence>
			<taxon idref="152|Brazil|RJ|Duque-de-Caxias|2018-05-03"/>
			ATGGATCCTGTGTACGTGGACATAGACGCTGACAGCGCCTTTTTGAAGGCCCTGCAACGTGCGTACCCCATGTTTGAGGTGGAACCCAGGCAGGTCACACCGAATGACCATGCTAATGCTAGAGCGTTCTCGCATCTAGCTATAAAACTAATAGAGCAGGAAATTGATCCCGACTCNNNNNNNNNNNNNNNNNNNNNNNNNNNNNNNNNNNNNNNNNNGTCGGACAGGAAGTACCACTGCGTCTGCCCGATGCGCAGCGCAGAAGATCCCGAGAGACTCGCCAATTATGCGAGAAAGCTAGCATCTGCTGCAGGAAAAGTCCTGGACAGAAACATCTCTGGAAAGATCGGGGACTTACAAGCAGTAATGGCCGTGCCAGACACGGAGACGCCAACATTCTGCTTGCACACAGATGTCTCATGTAGACAGAGAGCAGACGTCGCGATATACCAAGACGTCTATGCTGTACACGCACCCACGTCGCTATACCACCAGGCGATTAAAGGGGTCCGAGTGGCGTACTGGGTAGGGTTCGACACAACCCCGTTCATGTACAATGCCATGGCGGGTGCCTACCCCTCATATTCGACAAACTGGGCAGACGAGCAGGTACTGAAGGCTAAGAACATAGGATTATGTTCAACAGACCTGACGGAAGGTAGACGAGGTAAATTGTCTATTATGAGAGGGAAGAAGCTAAAACCGTGTGACCGTGTGCTGTTCTCAGTAGGGTCAACGCTCTACCCGGAAAGCCGCAAGCTACTTAAGAGCTGGCACTTACCATCGGTGTTCCATCTAAAGGGCAAACTCAGCTTCACATGCCGCTGTGATACAGTGGTTTCGTGCGAGGGCTACGTCGTTAAGAGAATAACGATGAGCCCAGGCCTTTATGGAAAAACCACAGGGTATGCGGTAACCCACCACGCAGACGGATTCTTGATGTGCAAGACTACCGACACGGTTGACGGCGAAAGAGTGTCATTCTCGGTGTGCACATACGTGCCGGCGACCATTTGTGATCAAATGACCGGCATCCTTGCTACAGAAGTCACGCCGGAGGATGCACAGAAGCTGTTGGTGGGGCTGAACCAGAGAATAGTGGTTAACGGCAGAACGCAACGGAATACGAACACCATGAAAAACTATCTGCTTCCCGTGGTCGCCCAAGCCTTCAGTAAGTGGGCAAAGGAGTGCCGGAAAGACATGGAAGATGAAAAACTCCTGGGGGTCAGAGAAAGAACACTGACCTGCTGCTGTCTATGGGCATTCAAGAAGCAGAAAACACACACGGTCTACAAGAGGCCTGATACCCAGTCAATTCAGAAGGTTCAGGCCGAGTTTGACAGCTTTGTGGTACCGAGCCTGTGGTCGTCCGGGTTGTCAATCCCCTTGAGGACTAGAATCAAATGGTTGTTAAGCAAGGTGCCAAAAACCGACCTGATCCCATATAGCGGGGACGCCCAAGAAGCCCGGGACGCAGAAAAAGAAGCAGAGGAAGAACGAGAAGCAGAACTGACTCGTGAAGCCCTACCACCTCTACAGGCAGCACAGGAAGATGTTCAGGTCGAAATCGACGTGGAACAGCTTGAGGACAGAGCGGGTGCAGGAATAATAGAGACTCCTAGAGGAGCTATCAAAGTTACTGCCCAACCAACAGACCACGTCGTGGGAGAGTACCTGGTACTTTCCCCGCAGACCGTACTACGGAGCCAGAAGCTCAGCCTAATTCACGCTTTGGCGGAGCAAGTGAAGACGTGCACGCATAGCGGACGAGCAGGGAGGTACGCGGTCGAAGCGTACGACGGCCGAGTCCTAGTGCCCTCAGGCTATGCAATCTCGCCTGAAGACTTCCAGAGTCTAAGCGAAAGCGCAACGATGGTGTATAACGAAAGAGAGTTCGTAAACAGAAAGTTACACCACATTGCGATGCACGGACCAGCCCTGAACACCGACGAAGAGTCGTATGAGCTGGTGAGGGCAGAGAGGACAGAACACGAGTACGTCTACGATGTGGACCAGAGAAGATGCTGTAAGAAGGAAGAAGCTGCAGGACTGGTACTGGTGGGCGACTTGACTAATCCGCCCTACCACGAATTCGCATATGAAGGGCTAAAAATCCGCCCTGCCTGCCCATACAAAATTGCAGTCATAGGAGTCTTCGGAGTACCAGGATCTGGCAAGTCAGCTATTATCAAGAACCTAGTTACCAGGCAAGACCTGGTGACTAGCGGAAAGAAAGAAAACTGCCAAGAAATCACCACCGACGTGATGAGACAGAGAGGTCTAGAGATATCTGCACGTACGGTTGACTCGCTGCTCTTGAATGGATGCAACAGGCCAGTCGACGTGTTGTACGTAGACGAGGCGTTTGCGTGCCACTCTGGAACGTTACTTGCTTTGATCGCCTTGGTTAGACCAAGGCAGAAAGTTGTACTCTGTGGTGACCCGAAGCAGTGCGGCTTCTTCAATATGATGCAGATGAAAGTCAACTATAATCACAGCATCTGCACCCAAGTGTACCACAAAAGTATCTCCAGGCGGTGTACACTGCCTGTGACCGCCATTGTGTCATCGTTGCATTACGAAGGCAAAATGCGCACTACGAATGAGTACAACAAGCCGATTGTAGTGGACACTACAGGCTCAACAAAACCTGACGCTGGAGATCTCGTGTTAACGTGCTTCAGAGGGTGGGTTAAACAACTGCAAATTGACTATCGTGGATACGAGGTCATGACAGCAGCCGCATCCCAAGGGTTAACCAGAAAAGGAGTTTATGCAGTTAGGCAAAAAGTTAATGAAAACCCGCTCTATGCATCAACGTCAGAGCACGTCAACGTACTCCTAACACGTACGGAAGGTAAACTGGTATGGAAGACACTTTCCGGTGACCCGTGGATAAAGACGCTGCAGAACCCACCGAAAGGAAACTTCAAAGCAACTATCAAGGAGTGGGAGGTGGAGCATGCATCAATAATGGCGGGCATCTGCAGTCACCAAATGNNNNNNNNNNNNNNNNNNNNNNNNNNNNNNNNNNNNNNNNNNNNNNNNNNNNNNNNNNNNNNNNNNNNNNNNNNNNNNNNNNNNNNNNNNAGGCAGTGGTCCCAGATAATTCAAGCCTTCAAAGAAGATAAAGCATACTCACCTGAAGTAGCCCTGAATGAAATATGCACGCGCATGTATGGGGTGGATTTAGACAGTGGGCTATTTTCTAAACCATTGGTGTCTGTGTATTACGCGGATAACCACTGGGATAATAGGCCTGGAGGGAAGATGTTCGGATTCAACCCCGAGGCAGCATCCATTCTAGAAAGAAAGTATCCATTCACAAAAGGGAAGTGGAACATCAACAAGCAGATCTGCGTGACCACCAGGAGGATAGAAGACTTTAACCCTACCACCAATATTATACCGGCCAATAGGAGACTACCACACTCATTAGTGGCCGAACACCGCCCAGTAAAAGGGGAAAGAATGGAATGGCTGGTTAATAAGATAAACGGCCACCACGTGCTCCTGNNNNNNNNNNNNNNNNNNNNNNNNNNNNNNNNNNNNNNNNNNNNNNNNNNNNNNNTAGGTGTCCGCGGAGCGGACTACACATACAACCTAGAGTTGGGTCTGCCAGCAACGCTTGGCAGGTATGACCTAGTGGTCATAAACATCCACACACCTTTTCGCATACACCATTACCAACAGTGCGTAGACCACGCAATGAAACTGCAAATGCTCGGGGGTGACTCATTGAGACTGCTCAAACCGGGTGGCTCTCTATTGATCAGAGCATATGGTTACGCAGATAGAACCAGTGAACGAGTCATCTGCGTGTTGGGACGCAAGTTCAGATCGTCTAGAGCGTTGAAACCACCATGTGTCACCAGCAACACTGAGATGTTTTTCCTATTCAGCAACTTTGACAATGGCAGAAGGAACTTCACAACTCATGTCATGAATAATCAACTGAATGCAGCCTTTGTAGGACAGGCCACCCGAGCAGGATGTGCACCGTCGTACCGGGTAAAACGCATGGACATCGCGAAGAACGATGAAGAGTGCGTAGTTAACGCCGCTAACCCTCGCGGGTTACCGGGTGACGGTGTTTGCANNNNNNNNNNNNNNNNNNNNNNNNNNNNNNNNNNNNNNNNNNNNNNNNNNNNNNNNNNNNNNNNNNNNNNNNNNNNNNNNNNNNNNNNNNNNNNNNNNNNNNNNNNNNNNNNNNNNNNNNNNNATTTGGAATCTGAAGGGGACCGGGAATTGGCAGCTGCCTATCGAGAAGTCGCAAAGGAAGTAACTAGACTGGGAGTAAATANNNNNNNNNNNNNNNNNNNNNNNNNNNNNNNNNNNNCAGGAGGGAAAGATAGGCTGACCCAGTCACTGAACCACCTCTTCACAGCCATGGACTCGACGGATGCAGACGTGGTCATCTACTGTCGCGACAAAGAATGGGAGAAGAAAATATCCGAGGCCATACAGATGCGGACTCAAGTGGAGTTGCTGGATGAGCACATCTCCATAGACTGCGATATTGTTCGCGTGCACCCTGACAGCAGCTTGGCAGGCAGAAAAGGATACAGCACCACGGAAGGCGCACTGTACTCATATCTAGAAGGGACTCGTTTTCACCAGACGGCAGTGGACATGGCAGAGATATATACTATGTGGCCAAAGCAAACAGAGGCCAACGAGCAAGTCTGCCTATATGCCCTGGGGGAAAGTATTGAATCGATCAGGCAGAAATGCCCGGTGGATGATGCAGATGCATCGTCTCCTCCAAAAACTGTCCCGTGCCTTTGCCGTTACGCCATGACTCCGGAACGCGTCACCCGACTTCGCATGAACCACGTCACAAGTATAATTGTGTGTTCCTCGTTTCCCCTTCCAAAGTACAAAATAGAAGGAGTGCAAAAAGTCAAATGCTCTAAGGTAATGCTATTTGACCACAACGTGCCATCACGCGTAAGTCCAAGGGAATATAGATCTTCCCCGGAGGCTGCACAGNNNNNNNNNNNNNNNNNNNNNNNNNNNNNNNNNNNNNNNNNNNNNNNNNNNNACGGCGAGATACTACCCGTCCCGTCAGATCTGGATGCTGACGCCCCAGCCCTAGAACCAGCTCTAGACGACAGGGCGACACACACGTTGCCATCCACAACCGGAAACCTTGCGGCCGTGTCTGACTGGGTAATGAGCACCGTACCTGTCGCGCCGCCCAGAAGAAGGCGAGGGAGAAACCTGACTGTGACATGCGACGAGAGAGAAGGGAACATAACACCCATGGCTAGCGTCCGATTCTTTAGGGCAGAGCTGCGTCCGGTCGTACAAGAAACAGCGGAGACGCGTGACACAGCAATGTCTCTTCAGGCACCGCCGAGTACCGCCACGGAACTGAATCATCCGCCGATCTCCTTCGGAGCACCAAGCGAGACGTTCCCCATCACATTTGGGGACTTCAACGAAGGAGAAATCNNNNNNNNNNNNNNNNNNNNNNNNNNNNNNNNNNACTTCCTACCCGGAGAAGTGGATGACTTGACAGATAGCGACTGGTCCACGTGCTCAGACACGGACGACGAGTTATGACTAGACAGGGCAGGTGGGTATATATTCTCGTCGGACACCGGTCCAGGTCATTTACAACAGAAGTCAGTACGCCAGTCAGTGCTGCCGGTGAACACCCTGGAGGAAGTCCACGAGGAGAAGTGTTACCCACCTAAGTTGGATGAAGTAAAGGAGCAACTATTACTTAAGAAACTCCAGGAGAGTGCATCCATGGCCAACAGAAGCAGGTACCAGTCGCGCAAAGTAGAAAACATGAAAGCAACAATCATCCAGAGACTAAAGAGAGGCTGTAGACTATACTTAATGTCAGAGACCTCAAAAGTCCCTACTTACCAGACCACATATCCGGCGCCAGTGTACTCGCCTCCGGTCAACGTCCGACTGTCCAACCCCGAGTCCGCAGTGGCAGCATGCAATGAGTTCCTAGCTAGAAACTATCCAACTGTCTCATCATACCAAATTACCGACGAGTATGATGCATATTTAGACATGGTGGACGGGTCGGAGAGTTGCCTGGATCGAGCGACATTCAATCCGTCAAAACTTAGGAGCTACCCGAAACAGCACGCTTACCATGCGCCATCCATCAGAAGCGCTGTACCGTCCCCATTCCAGAACACACTACAGAATGTACTGGCAGCAGCCACGAAAAGAAACTGCAACGTCACACAGATGAGGGAATTACCCANNNNNNNNNNNNNNNNNNNNNNNNNNNNNNNNNNNNNNNNNNNNNNNNNNNNNNNAGAATACTGGGAAGAATTTGCTGCCAGCCCTATTAGGATAACAACTGAGAATTTAACAACCTATGTTACTAAACTAAAAGGGCCAAAAGCAGCAGCGCTATTTGCAAAAACCCACAATCTGCTGCCACTGCAGGAAGTACCAATGGATAGGTTCACAGTAGATATGAAAAGGGACGTGAAGGTGACTCCTGGTACAAAGCACACAGAGGAAAGACCTAAGGTGCAGGTTATACAGGCGGCTGAACCCTTGGCGACAGCATACCTATGTGGGATTCACAGAGAGCTGGTTAGGAGGCTGAACGCCGTCCTCCTACCCAATGTACATACACTATTTGATATGTCTGCCGAGGATTTCGATGCCATCATAGCCGCACACTTTAAGCCAGGAGACACTGTCTTAGAAACGGACATAGCCTCCTTTGACAAGAGCCAAGATGATTCACTTGCGCTTACTGCCTTGATGTTGTTAGAAGATTTAGGGGTGGATCACTCCCTGTTGGACTTGATAGAGGCCGCTTTTGGAGAGATTTCCAGCTGTCATCTACCGACAGGTACGCGCTTCAAGTTCGGCGCCATGATGAAATCTGGTATGTTCCTAACTCTGTTCGTCAACACATTGCTAAACATCACCATCGCTAGCCGCGTGCTGGAAGATCGTCTGACAAAATCCGCGTGCGCGGCCTTCATCGGCGACNNNNNNNNNNNNNNNNNNNNNNNNNNNNNNNNNNNNNNNNCAGCCAGATGCGCCACTTGGATGAACATGGAAGTGAAGATCATAGATGCAGTTGTATCCTTGAAAGCCCCTTACTTTTGTGGAGGGTTTATACTGCACGATACTGTGACGGGAACAGCCTGCAGAGTGGCAGACCCGCTAAAAAGGCTATTCAAACTGGGCAAACCGCTAGCGGCAGGTGACGAACAAGATGAAGATAGAAGACGAGCGCTGGCTGACGAAGTGATCAGATGGCAACGAACAGGGCTAATTGATGAGTTGGAGAAAGCGGTATACTCTAGGTATGAAGTGCAGGGTATATCAGTTGTGGTAATGTCCATGGCCACCTTTGCAAGCTCCAGATCTAACTTCGAGAAGCTCAGAGGACCCGTCATAACTTTGTACGGCGGTCCTAAATAGNNNNNNNNNNNNNNNNNNNNNNNNNNNNNNNNNNNNNNNNNNNNNNNNNNNNNNNNNNNNNNNNNNNNNNNNNNNNNNNNNNNNNNNNNNNNNNNNNNNNNNNNNNNNNNNNNNNNNNNNNNNNNNNNNNNNNNNNNNNNNNNNNNNNNNNNNNNNNNNNNNNNNNNNNNNNNNNNNNNNNNNNNNNNNNNNNNNNNNNNNNNNNNNNNNNNNNNNNNNNNNNNNNNNNNNNNNNNNNNNNNNNNNNNNNNNNNNNNNNNNNNNNNNNNNNNACCAGCTCAAAAGAAAAAGAAGCCGGGCCGCAGAGAGAGGATGTGCATGAAAATCGAAAATGATTGTATTTTTGAAGTCAAGTATGAAGGTAAGGTAACAGGTTACGCGTGCTTGGTGGGGGACAAAGTAATGAAACCAGCACACGTAAAGGGGACCATCGATAACGCGGACCTGGCCANNNNNNNNNNNNNNNNNNNNNNNNNNNNNNNNNNNNNNNNNNNNNNNNNNNNNNNNNNNNNNNNNNNNNNNNNNNNNNNNNNNNNNNNNNNNNNNNNNNNNNNNNNNNNNNNNNNNNNNNNNNNNNNNNNNNNNNNNNNNNNNNNNNNNNNNNNNNNNNCCACAGGTGCTGGCAAACCAGGGGACAGCGGCAGACCGATCTTCGACAACAAGGGACGCGTGGTGGCCATAGTCTTAGGAGGAGCTAATGAAGGAGCCCGTACAGCCCTCTCGGTGGTGACCTGGAATAAAGACATTGTCACTAAAATCACCCCCGAGGGGGCCGAAGAGTGGAGTCTTGCCATCCCAGTCATGTGCCTGCTGGCAAATACCACGTTCCCCTGCTCCCAGCCCCCTTGCACTCCCTGCTGCTATGAAAGGGAACCAGAGGAAACCCTACGCATGCTTGAGGACAACGTCATGAGACCTGGGTACTATCAGCTGCTACAAGCATCCTTAACATGTTCTCCCCACCGTCAGCGACGCAGTACCAAGGACAACTTCAATGTCTATAAAGCCACAAGACCGTACTTAGCTCACTGTCCCGACTGTGGAGAAGGGCACTCGTGCCATAGTCCCGTAGCATTAGAACGCATCAGAAATGAAGCGACAGACGGGACGCTGAAAATCCAGGTCTCCTTGCAAATCGGAATAAAGACGGATGATAGCCACGATTGGACCAAGCTGCGTTACATGGACAACCACACGCCAGCGGACGCAGAGAGGGCGGGGCTATTTGTAAGAACATCAGCACCGTGCACGATTACTGGAACAATGGGACACTTCATCCTGACCCGATGTCCGAAAGGGGAAACTCTGACGGTGGGATTCACTGACAGTAGGAAGATCAGTCACTCATGTACGCACCCATTTCACCACGACCCTCCTGTGATAGGCCGGGAGAAATTCCATTCCCGACCGCAGCACGGTAAAGAGCTGCCTTGCAGCACGTACGTGCAGAGCACCGCCGCAACTACCGAGGAGATAGAGGTACACATGCCCCCAGACACCCCTGATCGCACATTGATGTCACAACAGTCCGGCAACGTAAAGATCACAGTTAATGGCCAGACGGTGCGGTACAAGTGTAATTGCGGTGGCTCAAATGAAGGACTAATAACTACAGACAAAGTGATTAATAACTGCAAAGTTGATCAATGTCATGCCGCGGTCACCAATCACAAAAAGTGGCAGTACAACTCCCCTCTGGTCCCGCGTAATGCTGAACTTGGGGACCGAAAAGGAAAAATCCACATCCCGTTTCCGCTGGCAAATGTAACATGCAGGGTGCCTAAAGCAAGGAACCCCACCGTGACGTACGGGAAAAACCAAGTCATCATGCTACTGTATCCCGACCACCCAACACTCCTGTCCTACCGGAACATGGGAGAAGAACCAAACTACCAAGAAGAGTGGGTGACGCATAAGAAGGAAGTCGTGCTAACCGTGCCGACTGAAGGGCTCGAGGTCACGTGGGGTAACAACGAGCCGTATAAGTATTGGCCGCAGTTATCTACAAACGGTACAGCCCATGGCCACCCGCATGAGATAATTCTGTATTATTATGAGCTGTACCCTACTATGACTGTAGTAGTTGTGTCAGTGGCCTCGTTCGTACTCCTGTCGATGGTGGGTGTGGCAGTGGGGATGTGCATGTGTGCACGACGCAGATGCATCACACCGTACGAACTGACACCAGGAGCTACCGTCCCTTTCCTGCTTAGCTTAATATGCTGCATCAGAACAGCTAAAGCGGCCACATACCAAGAGGCTGCGGTATACCTGTGGAATGAACAGCAACCTTTGTTTTGGCTACAAGCCCTTATTCCGCTGGCAGCCCTGATTGTCCTATGCAACTGTCTGAGACTCTTACCATGCTGCTGTAAAACGTTGGCTTTTTTAGCCGTAATGAGCGTCGGTGCCCACACTGTGAGCGCGTACGAACACGTAACAGTGATCCCGAACACGGTGGGAGTACCGTATAAGACTCTAGTCAATAGACCGGGCTACAGTCCCATGGTATTGGAGATGGAACTACTGTCAGTCACTTTGGAGCCAACGCTATCGCTTGATTACATCACGTGCGAGTACAAAACCGTTATCCCGTCTCCGTACGTGAAATGCTGCGGTACAGCAGAGTGCAAGGACAAAAACCTACCTGACTACAGCTGTAAGGTCTTCACCGGCGTCTACCCATTTATGTGGGGCGGAGCCTACTGCTTCTGCGACGCTGAAAACACGCAATTGAGCGAAGCACACGTGGAGAAGTCCGAATCATGCAAAACAGAATTTGCATCAGCATACAGGGCTCATACCGCATCCGCATCAGCTAAGCTCCGCGTCCTTTACCAAGGAAATAACATCACTGTAACTGCCTATGCTAACGGCGACCATGCCGTCACAGTTAAGGACGCCAAATTCATTGTGGGGCCAATGTCTTCAGCCTGGACACCTTTCGACAACAAAATTGTGGTGTACAAAGGTGACGTCTATAACATGGACTACCCGCCCTTTGGCGCAGGAAGACCAGGACAATTTGGCGATATCCAAAGTCGCACACCTGAGAGTACAGACGTCTATGCTAATACACAACTGGTACTGCAGAGACCGGCTGCGGGTACGGTACATGTGCCATACTCTCAGGCACCATCTGGCTTTAAGTATTGGCTAAAAGAACGAGGGGCGTCGCTGCAGCACACAGCACCATTTGGCTGCCAAATAGCAACAAACCCGGTAAGAGCGGTGAATTGCGCCGTAGGGAACATGCCCATCTCCATCGACATACCGGATGCGGCCTTCATTAGGGTCGTCGACGCGCCCTCTTTAACGGACATGTCGTGCGAGGTACCAGCCTGCACCCATTCCTCAGATTTCGGGGGCGTCGCCATTATTAAATATGCAGCCAGCAAGAAAGGCAAGTGTGCGGTGCATTCGATGACCAACGCCGTCACAATTCGGGAAGCTGAGATAGAAGTTGAAGGGAATTCTCAGCTGCAAATCTCTTTCTCGACGGCCTTGGCCAGCGCCGAATTCCGCGTACAAGTCTGTTCTACACAAGTACACTGTGCAGCCGAGTGCCACCCNCCGAANNNNNNNNNNNNNNNNNNNNNNNNNNNNNNNNNNNNNNNNNNNNNNNNNNNNNNNNNNNNNNNNNNNNNNNNNNNNNNNNNNNNNNNNNNNNNNNNNNNNNNNNNNNNNNNNNNNGTTGCAGCACTGATTCTAATCGTGGTGCTATGCGTGTCGTTCAGCAGGCACTAA
		</sequence>
		<sequence>
			<taxon idref="155|Brazil|RJ|Duque-de-Caxias|2018-05-03"/>
			ATGGATCCTGTGTACGTGGACATAGACGCTGACAGCGCCTTTTTGAAGGCCCTGCAACGTGCGTACCCCATGTTTGAGGTGGAACCCAGGCAGGTCACACCGAATGACCATGCTAATGCTAGAGCGTTCTCGCATCTAGCTATAAAACTAATAGAGCANNNNNNNNNNNNNNNNNNNNNNNNNNNNNNNNNNNNNNNNNNNNNNNNNNNNNNNNNNNTGTCGGACAGGAAGTACCACTGCGTCTGCCCGATGCGCAGCGCAGAAGATCCCGAGAGACTCGCCAATTATGCGAGAAAGCTAGCATCTGCTGCAGGAAAAGTCCTGGACAGAAACATCTCTGGAAAGATCGGGGACTTACAAGCAGTAATGGCCGTGCCAGACACGGAGACGCCAACATTCTGCTTGCACACAGATGTCTCATGTAGACAGAGAGCAGACGTCGCGATATACCAAGACGTCTATGCTGTACACGCACCCACGTCGCTATACCACCAGGCGATTAAAGGGGTCCGAGTGGCGTACTGGGTAGGGTTCGACACAACCCCGTTCATGTACAATGCCATGGCGGGTGCCTACCCCTCATATTCGACAAACTGGGCAGACGAGCAGGTACTGAAGGCTAAGAACATAGGATTATGTTCAACAGACCTGACGGAAGGTAGACGAGGTAAATTGTCTATTATGAGAGGGAAGAAGCTAAAACCGTGTGACCGTGTGCTGTTCTCAGTAGGGTCAACGCTCTACCCGGAAAGCCGCAAGCTACTTAAGAGCTGGCACTTACCATCGGTGTTCCATCTAAAGGGCAAACTTAGCTTCACATGCCGCTGTGATACAGTGGTTTCGTGCGAGGGCTACGTCGTTAAGAGAATAACGATGAGCCCAGGCCTTTATGGAAAAACCACAGGGTATGCGGTAACCCACCACGCAGACGGATTCTTGATGTGCAAGACTACCGACACGGTTGACGGCGAAAGAGTGTCATTCNNNNNNNNCACATACGTGCCGGCGACCATTTGTGATCAAATGACCGGCATCCTTGCTACAGAAGTCACGCCGGAGGATGCACAGAAGCTGTTGGTGGGGCTGAACCAGAGAATAGTGGTTAACGGCAGAACGCAACGGAATACGAACACCATGAAAAACTATCTGCTTCCCGTGGTCGCCCAAGCCTTCAGTAAGTGGGCAAAGGAGTGCCGGAAAGACATGGAAGATGAAAAACTCCTGGGGGTCAGAGAAAGAACACTGACCTGCTGCTGTCTATGGGCATTCAAGAAGCAGAAAACACACACGGTCTACAAGAGGCCTGATACCCAGTCAATTCAGAAGGTTCAGGCCGAGTTTGACAGCTTTGTGGTACCGAGCCTGTGGTCGTCCGGGTTGTCAATCCCCTTGAGGACTAGAATCAAATGGTTGTTAAGCAAGGTGCCAAAAACCGACCTGAACCCATATAGCGGGGACGCCCAAGAAGCCCGGGACGCAGAAAAAGAAGCAGAGGAAGAACGAGAAGCAGAACTGACTCGTGAAGCCCTACCACCTCTACAGGCAGCACAGGAAGATGTTCAGGTCGAAATCGACGTGGAACAGCTTGAGGACAGAGCGGGTGCAGGAATAATAGAGACTCCTAGAGGAGCTATCAAAGTTACTGCCCAACCAACAGACCACGTCGTGGGAGAGTACCTGGTACTTTCCCCGCAGACCGTACTACGGAGCCAGAAGCTCAGCCTAATTCACGCTTTGGCGGAGCAAGTGAAGACGTGCACGCACAGCGGACGAGCAGGGAGGTACGCGGTCGAAGCGTACGACGGCCGAGTCCTAGTGCCCTCAGGCTATGCAATCTCGCCTGAAGACTTCCAGAGTCTAAGCGAAAGCGCAACGATGGTGTATAACGAAAGAGAGTTCGTAAACAGAAAGCTACACCACATTGCGATGCACGGACCAGCCCTGAACACCGACGAAGAGTCGTATGAGCTGGTGAGGGCAGAGAGGACAGAACACGAGTACGTCTACGATGTGGACCAGAGAAGATGCTGTAAGAAGGAAGAAGCTGCAGGACTGGTACTGGTGGGCGACTTGACTAATCCGCCCTACCACGAATTCGCATATGAAGGGCTAAAAATCCGCCCTGCCTGCCCATACAAAATTGCAGTCATAGGAGTCTTCGGAGTACCAGGATCCGGCAAGTCAGCTATTATCAAGAACCTAGTTACCAGGCAAGACCTGGTGACTAGCGGAAAGAAAGAAAACTGCCAAGAAATCACCACCGACGTGATGAGACAGAGAGGTCTAGAGATATCTGCACGTACGGTTGACTCGCTGCTCTTGAATGGATGCAACAGGCCAGTCGACGTGTTGTACGTAGACGAGGCGTTTGCGTGCCACTCTGGAACGTTACTTGCTTTGATCGCCTTGGTTAGACCAAGGCAGAAAGTTGTACTCTGTGGTGACCCGAAGCAGTGCGGCTTCTTCAATATGATGCAGATGAAAGTCAACTATAATCACAACATCTGCACCCAAGTGTACCACAAAAGTATCTCCAGGCGGTGTACACTGCCTGTGACCGCCATTGTGTCATCGTTGCATTACGAAGGCAAAATGCGCACTACGAATGAGTACAACAAGCCGATTGTAGTGGACACTACAGGCTCANNNNNNNNNNNNNNNNNNNNNNNNNNNNNNNNNNNNNNNNNNNNNNNNNNNNNNNNNNNNNNNNNNNNNNNNNNNNNNNNNNNNNNNNNNNNNNNNNNNNNNNNNNNNNNNNNNNNNNNNNNNNNNNNNNNNNNNNNNNNNNNNNNNNNNNNNNNNNNNNNNNNNNNNNNNNNNNNNNNNNNNNNNNNNNNNNNNNNCCTAACACGTACGGAAGGTAAACTGGTATGGAAGACACTTTCCGGTGACCCGTGGATAAAGACGCTGCAGAACCCACCGAAAGGAAACTTCAAAGCAACTATCAAGGAGTGGGAGGTGGAGCATGCATCAATAATGGCGGGCATCTGCAGTCNNNNNNNNNNNNNNNNNNNNNNNNNNNNNNNNNNNNNNNNNNNNNNNNNNNNNNNNNNNNNNNNNNNNNNNNNNNNNNCGGGGATAAAACTAAATGATAGGCAGTGGTCCCAGATAATTCAAGCCTTCAAAGAAGATAAAGCATACTCACCTGAAGTAGCCCTGAATGAAATATGCACGCGCATGTATGGGGTGGATTTAGACAGTGGGCTATTTTCTAAACCATTGGTGTCTGTGTATTACTCGGATAACCACTGGGATAATAGGCCTGGAGGGAAGATGTTCGGATTCAACCCCGAGGCAGCATCCATTCTAGAAAGAAAGTATCCATTCACAAAAGGGAAGTGGAACATCAACAAGCAGATCTGTGTGACCACCAGGAGGATAGAAGACTTTAACCCTACCACCAATATTGTACCGGCCAATAGGAGACTACCACACTCATTAGTGGCCGAACACCGCCCAGTAAAAGGGGAAAGAATGGAATGGCTGGTTAATAAGANNNNNNNNNNNNNNNNNNNNNNNNNNNNNNNNNNNNNNNNNNNNNNNNNNNNNNNNNNNNNNNNNNNNNNNNNNNNNNTAGGTGTCCGCGGAGCGGACTACACATACAACCTAGAGTTGGGTCTGCCAGCAACGCTTGGCAGGTATGACCTAGTGGTCATAAACATCCACACACCTTTTCGCATACACCATTACCAACAGTGCGTAGACCACGCAATGAAACTGCAAATGCTCGGGGGTGACTCATTGAGACTGCTCAAACCGGGTGGCTCTCTATTGATCAGAGCATATGGTTACGCAGATAGAACCAGTGAACGAGTCATCTGCGTGTTGGGACGCAAGTTCAGATCGTCTAGAGCGTTGAAACCACCATGTGTCACCAGCAACACTGAGATGTTTTTTCTATTCAGCAACTTTGACAATGGCAGAAGGAATTTCACAACTCATGTCATGAATAATCAACTGAATGCAGCCTTTGTAGGACAGGCCACCCGAGCAGGATGTGCACCGTCGTACCGGGTAAAACGCATGGACATCGCGAAGAACGATGAAGAGTGCGTAGTTAACGCCGCTAACCCTCGCGGGTTACCGGGTGACGGTGTTTGCAAGGCAGTATACAAAAAATGGNNNNNNNNNNNNNAGAATAGTGCAACACCAGTGGGAACCGCAAAAACAGTCATGTGCGGTACGTATCCAGTAATCCACGCCGTTGGACCGAATTTCTCTAATTATTTGGAATCTGAAGGGGACCGGGAATTGGCAGCTGCCTATCGAGAAGTCGCAAAGGAAGTAACTAGACTGGGAGTAAATAGTGTAGCTATACCTCTCCTCTCCACAGGTGTATACTCAGGAGGGAAAGATAGGCTGACCCAGTCACTGAACCACCTCTTCACAGCCATGGACTCGACGGATGCAGACGTGGTCATCTACTGTCGCGACAAAGAATGGGAGAAGAAAATATCCGAGGCCATACAGATGCGGACTCAAGTGGAGTTGCTGGATGAGCACATCTCCATAGACTGCGATATTGTTCGCGTGCACCCTGACAGCAGCTTGGCAGGCAGAAAAGGATACAGCACCACGGAAGGCGCACTGTACTCATATCTAGAAGGGACTCGTTTTCACCAGACGGCAGTGGACATGGCAGAGATATATACTATGTGGCCAAAGCNNNNNNNNNNNNNNNNNNNNNNNNNCCTATATGCCCTGGGGGAAAGTATTGAATCGATCAGGCAGAAATGCCCGGTGGATGATGCAGATGCATCGTCTCCTCCAAAAACCGTCCCGTGCCTTTGCCGTTACGCCATGACTCCGGAACGCGTCACCAGACTTCGCATGAACCACGTCACAAGTATAATTGTGTGTTCCTCGTTTCCCCTTCCAAAGTACAAAATAGAAGGAGTGCAAAAAGTCAAATGCTCTAAGGTAATGCTATTTGACCACAACGTGCCATCACGCGTAAGTCCAAGGGAATATAGATCTTCCCCGGAGGCTGCACAGGAAGCGAGTNNNNNNNNNNNNNNNNNNNNNNNNNNNNNNNNNNNNNNNNNNNNNNNNNNNNNNNNNNNNNNNNNNNNNNNNNNNNNNNNNNNNNNNNNNNNNNNNNNNNNNNNNNNNNNNNNNNNNNNNNCACACACGTTGCCATCCACAACCGGAAACCTTGCGGCCGTGTCTGACTGGGTAATGAGCACCGTACCTGTCGCGCCGCCCAGAAGAAGGCGAGGGAGAAACCTGACTGTGACATGCGACGAGAGAGAAGGGAACATAACACCCATGGCTAGCGTCCGATTCTTTAGGGCAGAGCTGCATCCGGTCGTACAAGAAACAGCGGAGACACGTGACACAGCAATGTCTCTTCAGGCACCGCCGAGTACCGCCACGGAACTGAATCATCCGCCGATCTCCTTCGGAGCACCAAGCGAGACGTTCCCCATCACATTTGGGGACTTCAACGAAGGAGAAANNNNNNNNNNNNNNNNNNNNNNNNNNNNNNNNNNNNNNNNNNNNNNNNNNNNNNNGGATNACTTGACAGATAGCGACTGGTCCACGTGCTCAGACACGGACGACGAGTTATGACTAGACAGGGCAGGTGGGTATATATTCTCGTCGGACACCGGTCCAGGTCATTTACAACAGAAGTCAGTACGCCAGTCAGTGCTGCCGGTGAACACCCTGGAGGAAGTCCACGAGGAGAAGTGTTACCCACCTAAGTTGGATGAAGTAAAGGAGCAACTATTACTTAAGAAACTCCAGGAGAGTGCATCCATGGCCAACAGAAGCAGGTACCAGTCGCGCAAAGTAGAAAACATGAAAGCAACAATCATCCAGAGACTAAAGAGAGGCTGTAGACTATACTTAATGTCAGAGACCTCAAAAGTCCCTACTTACCGGACCACATATCCGGCGCCTGTGTACTCGCCTCCGGTCAACGTCCGACTGTCCAACCCCGAGTCCGCAGTGGCAGCATGCAATGAGTTCCTAGCTAGAAACTATCCAACTGTCTCATCATACCAAATTACCGACGAGTATGATGCATATTTAGACATGGTGGACGGGTCGGAGAGTTGCCTGGATCGAGCGACATTCAATCCGTCAAAACTTAGGAGCTACCCGAAACAGCACGCTTACCATGCGCCCTCCATCAGAAGCGCTGTACCGTCCCCATTCCAGAACACACTACAGAATGTACTGGCAGCAGCCACGAAAAGAAACTGCAACGTCACACAGATGAGGGAATTACCCACTNTNNNNNNNNNNNNNNNNNNNNNNNNNNNNNNNNNNNNNNNNNNNNNNNNNNNAGAATACTGGGAAGAATTTGCTGCCAGCCCTATTAGGATAACAACTGAGAATTTAACAACCTATGTTACTAAACTAAAAGGGCCAAAAGCAGCAGCGCTATTTGCAAAAACCCACAATCTGCTGCCACTGCAGGAAGTACCAATGGATAGGTTCACAGTAGATATGAAAAGGGACGTGAAGGTGACTCCTGGTACAAAGCACACAGAGGAAAGACCTAAGGTGCAGGTTATACAGGCGGCTGAACCCTTGGCGACAGCATACCTATGTGGGATTCACAGAGAGCTGGTTAGGAGGCTGAACGCCGTCCTCCTACCCAATGTACATACNNNNNNNNATATGTCTGCCGAGGATTTCGATGCCATCATAGCCGCACACTTTAAGCCAGGAGACACTGTTTTAGAAACGGACATAGCCTCCTTTGACAAGAGCCAAGATGATTCACTTGCGCTTACTGCCTTGATGTTGTTAGAAGATTTAGGGGTGGATCACTCCCTGTTGGACTTGATAGAGGCCGCTTTTGGAGAGATTTCCAGCTGTCATCTACCGACAGGTACGCGCTTCAAGTTCGGCGCCATGATGAAATCTGGTATGTTCCTAACTCTGTTCGTCAACACATTGCTAAACATCACCATCGCTAGCCGCGTGCTGGAAGATCGTCTGACAAAATCNNNNNNNNNNNNNNNNNNNNNNNNNNNNNNNNNNNNNNNNNNNNNNNNNNNNNNNNNNNNNNNNNNNNNNNNNNGCGCCACTTGGATGAACATGGAAGTGAAGATCATAGATGCAGTTGTATCCTTGAAAGCCCCTTACTTTTGTGGAGGGTTTATACTGCACGATACTGTGACGGGAACAGCCTGCAGAGTGGCAGACCCGCTAAAAAGGCTATTCAAACTGGGCAAACCGCTAGCGGCAGGTGACGAACAAGATGAAGATAGAAGACGAGCGCTGGCTGACGAAGTGATCAGATGGCAACGAACAGGGCTAATTGATGAGTTGGAGAAAGCGGTATACTCTAGGTATGAAGTGCAGGGTATATCAGTTGTGGTAATGTCCATGGCCACCTTTGCAAGCTCCAGATCTAACTTCGAGAAGCTCAGAGGACCCGTCATAACTTTGTACGGCGGTCCTAAATAGNNNNNNNNNNNNNNNNNNNNNNNNNNNNNNNNNNNNNNNNNNNNNNNNNNNNNNNNNNNNNNNNNNNNNNNNNNNNNNNNNNNNNNNNNNNNNNNNNNNNNNNNNNNNNNNNNNNNNNNNNNNNNNNNNNNNNNNNNNNNNNNNNNNNNNNNNNNNNNNNNNNNNNNNNNNNNNNNNNNNNNNNNNNNNNNNNNNNNNNNNNNNNNNNNNNNNNNNNNNNNNNNNNNNNNNNNNNNNNNNNNNNNNNNNNNNNNNNNNNNNNNNNNNAAGAAACCAGCTCAAAAGAAAAAGAAGCCGGGCCGCAGAGAGAGGATGTGCATGAAAATCGAAAATGATTGTATTTTTGAAGTCAAGTATGAAGGTAAGGTAACAGGTTACGCGTGCTTGGTGGGGGACAAAGTAATGAAACCAGCACACGTAAAGGGGACCATCGATAACGCGGACCTGGCCANNNNNNNNNNNNNNNNNNNNNNNNNNNNNNNNNNNNNNNNNNNNNNNNNNNNNNNNNNNNTGAAGTCCGACGCTTCGAAGTTCACCCATGAGAAACCAGAGGGGTACTACAACTGGCACCACGGAGCAGTACAGTACTCAGGAGGCCGGTTCACCATCCCCACAGGTGCTGGCAAACCAGGGGACAGCGGCAGACCGATCTTCGACAACAAGGGACGCGTGGTGGCCATAGTCTTAGGAGGAGCTAATGAAGGAGCCCGTACAGCCCTCTCGGTGGTGACCTGGAATAAAGACATTGTCACTAAAATCACCCCCGAGGGGGCCGAAGAGTGGAGTCTTGCCATCCCAGTCATGTGCCTGCTGGCAAATACCACGTTCCCCTGCTCCCAGCCCCCTTGCACTCCCTGCTGCTATGAAAGGGAACCAGAGGAAACCCTACGCATGCTTGAGGACAACGTCATGAGACCTGGGTACTATCAGCTGCTACAAGCATCCTTAACATGTTCTCCCCACCGTCAGCGACGCAGTACCAAGGACAACTTCAATGTCTATAAAGCCACAAGACCGTACTTAGCTCACTGTCCCGACTGTGGAGAAGGGCACTCGTGCCATAGTCCCGTAGCATTAGAACGCATCAGAAATGAAGCGACAGACGGGACGCTGAAAATCCAGGTCTCCTTGCAAATCGGAATAAAGACGGATGATAGCCACGATTGGACCAAGCTGCGTTACATGGACAACCACACGCCAGCGGACGCAGAGAGGGCGGGGCTATTTGTAAGAACATCAGCACCGTGCACGATTACTGGAACAATGGGACACTTCATCCTGACCCGATGTCCGAAAGGGGAAACTCTGACGGTGGGATTCACTGACAGTAGGAAGATCAGTCACTCATGTACGCACCCATTTCACCACGACCCTCCTGTGATAGGCCGGGAGAAATTCCATTCCCGACCGCAGCACGGTAAAGAGCTGCCTTGCAGCACGTACGTGCAGAGCACCGCCGCAACTACCGAGGAGATAGAGGTACACATGCCCCCAGACACCCCTGATCGCACACTGATGTCACAACAGTCCGGCAACGTAAAGATCACAGTTAATGGCCAGACGGTGCGGTACAAGTGTAATTGCGGTGGCTCAAATGAAGGACTAATAACTACAGACAAAGTGATTAATAACTGCAAAGTTGATCAATGTCATGCCGCGGTCACCAATCACAAAAAGTGGCAGTACAACTCCCCTCTGGTCCCGCGTAATGCTGAACTTGGGGACCGAAAAGGAAAAATCCACATCCCGTTTCCGCTGGCAAATGTAACATGCAGGGTGCCTAAAGCAAGGAACCCCACCGTGACGTACGGGAAAAACCAAGTCATCATGCTACTGTATCCCGACCACCCAACACTCCTGTCCTACCGGAACATGGGAGAAGAACCAAACTACCAAGAAGAGTGGGTGACGCATAAGAAGGAAGTCGTGCTAACCGTGCCGACTGAAGGGCTCGAGGTCACGTGGGGTAACAACGAGCCGTATAAGTATTGGCCGCAGTTATCTACAAACGGTACAGCCCATGGCCACCCGCATGAGATAATTCTGTATTATTATGAGCTGTACCCTACTATGACTGTAGTAGTTGTGTCAGTGGCCTCGTTCGTACTCCTGTCGATGGTGGGTNNNNNNNNNNNNNNNNNNNNNNNNNNNNNNNNNAGATGCATCACACCGTACGAACTGACACCAGGAGCTACCATCCCTTTCCTGCTTAGCCTAATATGCTGCATCAGAACAGCTAAAGCGGCCACATACCAAGAGGCTGCAGTATACCTGTGGAATGAACAGCAACCTTTGTTTTGGCTACAAGCCCTTATTCCGCTGGCAGCCCTGATTGTCCTATGCAACTGTCTGAGACTCTTACCATGCTGCTGTAAAACGTTGGCTTTTTTAGCCGTAATGAGCGTCGGTGCCCACACTGTGAGCGCGTACGAACACGTAACAGTGATCCCGAACACGGTGGGAGTACCGTATAAGACTCTAGTCAATAGACCGGGCTACAGTCCCATGGTATTGGAGATGGAACTACTGTCAGTCACTTTGGAGCCAACGCTATCGCTTGATTACATCACGTGCGAGTACAAAACCGTTATCCCGTCTCCGTACGTGAAATGCTGCGGTACAGCAGAGTGCAAGGACAAAAACCTACCTGACTACAGCTGTAAGGTCTTCACCGGCGTCTACCCATTTATGTGGGGCGGAGCCTACTGCTTCTGCGACGCTGAAAACACGCAATTGAGCGAAGCACACGTGGAGAAGTCCGAATCATGCAAAACAGAATTTGCATCAGCATACAGGGCTCATACCGCATCCGCATCAGCTAAGCTCCGCGTCCTTTACCAAGGAAATAACATCACTGTAACTGCCTATGCTAACGGCGACCATGCCGTCACAGTTAAGGACGCCAAATTCATTGTGGGGCCAATGTCTTCAGCCTGGACACCTTTCGACAACAAAATTGTGGTGTACAAAGGTGACGTCTATAACATGGACTACCCGCCCTTTGGCGCAGGAAGACCAGGACAATTTGGCGATATCCAAAGTCGCACACCTGAGAGTACAGACGTCTATGCTAATACACAACTGGTACTGCAGAGACCGGCTGCGGGTACGGTACATGTGCCATACTCTCAGGCACCATCTGGCTTTAAGTATTGGCTAAAAGAACGAGGGGCGTCGCTGCAGCACACAGCACCATTTGGCTGCCAAATAGCAACAAACCCGGTAAGAGCGATGAATTGCGCCGTAGGGAACATGCCCATCTCCATCGACATACCGGATGCGGCCTTCATTAGGGTCGTCGACGCGCCCTCTTTAACGGACATGTCGTGCGAGGTACCAACCTGCACCCATTCCTCAGATTTCGGGGGCGTCGCCATTATTAAATATGCAGCCAGCAAGAAAGGCAAGTGTGCGGTGCATTCGATGACCAACGCCGTCACAATTCGGGAAGCTGAGATAGAAGTTGAAGGGAATTCTCAGCTGCAAATCTCTTTCTCGACGGCCTTGGCCAGCGCCGAATTCCGCGTACAAGTCTGTTCTACACAAGTACACTGTGTAGCCNNNNNNNNNNNNNNNNNNNNNNNNNNNNNNNNNNNNNNNNNNNNNNNNNNNNNNNNNNNNNNNNNNNNNNNNNNNNNNNNNNNNNNNNNNNNNNNNNNNNNNNNNNNNNNNNNNNNNNNNNNNNNNNNNNNNNNNNNNNNNNNNNNNNNNNNNNNNNNNNNNNNNNNNNNNNNNNNNNNNNNNNNN
		</sequence>
		<sequence>
			<taxon idref="157|Brazil|RJ|Duque-de-Caxias|2018-05-07"/>
			NNNNNNNNNNNNNNNNNNNNNNNNNNNNNNNNNNNNNNNNNNNNNNNNNNNNNNNNNNNNNNNNNNNNNNNNNNNNNNNNNNNNNNNNNNNNNNNNNNNNNNNNNNNNNNNNNNNNNNNNNNNNNNNNNNNNNNNNNNNNNNNNNNNNNNNNNNNNNNNNNNNNNNNNNNNNNNNNNNNNNNNNNNNNNNNNNNNNNNNNNNNNNNNNNNNNNNNNNNGTCGGACAGGAAGTACCACTGCGTCTGCCCGATGCGCAGCGCAGAAGATCCCGAGAGACTCGCCAATTATGCGAGAAAGCTAGCATCTGCTGCAGGAAAAGTCCTGGACAGAAACATCTCTGGAAAGATCGGGGACTTACAAGCAGTAATGGCCGTGCCAGACACGGAGACGCCAACATTCTGCTTGCACACAGATGTCTCATGTAGACAGAGAGCAGACGTCGCGATATACCAAGACGTCTATGCTGTACACGCACCCACGTCGCTATACCACCAGGCGATTAAAGGGGTCCGAGTGGCGTACTGGGTAGGGTTCGACACAACCCCGTTCATGTACAATGCCATGGCGGGTGCCTACCCCTCATATTCGACAAACTGGGCAGACGAGCAGGTACTGAAGGCTAAGAACATAGGATTATGTTCAACAGACCTGACGGAAGGTAGACGAGGTAAATTGTCTATTATGAGAGGGAAGAAGCTAAAACCGTGTGACCGTGTGCTGTTCTCAGTAGGGTCAACGCTCTACCCGGAAAGCCGCAAGCTACTTAAGAGCTGGCACTTACCATCGGTGTTCCATCTAAAGGGCAAACTCAGCTTCACATGCCGCTGTGATACAGTGGTTTCGTGCGAGGGCTACGTCGTTAAGAGAATAACGATGAGCCCAGGCCTTTATGGAAAAACCACAGGGTATGCGGTAACCCACCACGCAGACGGATTCTTGATGTGCAAGACTACCGACACGGTTGACGGCGAAAGAGTGTCATTCTCGGTGTGCACATACGTGCCGGCGACCATTTGTGATCAAATGACCGGCATCCTTGCTACAGAAGTCACGCCGGAGGATGCACAGAAGCTGTTGGTGGGGCTGAACCAGAGAATAGTGGTTAACGGCAGAACGCAACGGAATACGAACACCATGAAAAACTATCTGCTTCCCGTGGTCGCCCAAGCCTTCAGTAAGTGGGCAAAGGAGTGCCGGAAAGACATGGAAGATGAAAAACTCCTGGGGGTCAGAGAAAGAACACTGACCTGCTGCTGTCTATGGGCATTCAAGAAGCAGAAAACNNNNNNNNNNNNNNNNNNNNNNGATACCCAGTCAATTCAGAAGGTTCAGGCCGAGTTTGACAGCTTTGTGGTACCGAGCCTGTGGTCGTCCGGGTTGTCAATCCCCTTGAGGACTAGAATCAAATGGTTGTTAAGCAAGGTGCCAAAAACCGACCTGATCCCATATAGCGGGGACGCCCAAGAAGCCCGGGACGCAGAAAAAGAAGCAGAGGAAGAACGAGAAGCAGAACTGACTCGTGAAGCCCTACCACCTCTACAGGCAGCACAGGAAGATGTTCAGGTCGAAATCGACGTGGAACAGCTTGAGGACAGAGCGGGTGCAGGAATAATAGAGACTCCTAGAGGAGCTATCAAAGTTACTGCCCAACCAACAGACCACGTCGTGGGAGAGTACCTGGTACTTTCCCCGCAGACCGTACTACGGAGCCAGAAGCTCAGCCTAATTCACGCTTTGGCGGAGCAAGTGAAGACGTGCACGCACAGCGGACGAGCAGGGAGGTACGCGGTCGAAGCGTACGACGGCCGAGTCCTAGTGCCCTCAGGCTATGCAATCTCGCCTGAAGACTTCCAGAGTCTAAGCGAAAGCGCAACGATGGTGTATAACGAAAGAGAGTTCGTAAACAGAAAGCTACACCACATTGCGATGCACGGACCAGCCCTGAACACCGACGAAGAGTCGTATGAGCTGGTGAGGGCAGAGAGGACAGAACACGAGTACGTCTACGATGTGGACCAGAGAAGATGCTGTAAGAAGGAAGAAGCTGCAGGACTGGTACTGGTGGGCGACTTGACTAATCCGCCCTACCACGAATTCGCATATGAAGGGCTAAGAATCCGCCCTGCCTGCCCATACAAAATTGCAGTCATAGGAGTCTTCGGAGTACCAGGATCCGGCAAGTCAGCTATTATCAAGAACCTAGTTACCAGGCAAGACCTGGTGACTAGCGGGAAGAAAGAAAACTGCCAAGAAATCACCACCGACGTGATGAGACAGAGAGGTCTAGAGATATCTGCACGTACGGTTGACTCGCTGCTCTTGAATGGATGCAACAGGCCAGTCAACGTGTTGTACGTAGACGAGGCGTTTGCGTGCCACTCTGGAACGTTACTTGCTTTGATCGCCTTGGTTAGACCAAGGCAGAAAGTTGTACTCTGTGGTGACCCGAAGCAGTGCGGCTTCTTCAATATGATGCAGATGAAAGTCAACTATAATCACAACATCTGCACCCAAGTGTACCACAAAAGTATCTCCAGGCGGTGTACACTGCCTGTGACCGCCATTGTGTCATCGTTGCATTACGAAGGCAAAATGCGCACTACGAATGAGTACAACAAGCCGATTGTAGTGGACACTACAGGCTCAACAAAACCTGACCCTGGAGATCTCGTGTTAACGTGCTTCAGAGGGTGGGTTAAACAACTGCAAATTGACTATCGTGGATACGAGGTCATGACAGCAGCCGCATCCCAAGGGTTAACNNNNNNNNNNNNNNNNNNNNNNNNNNNNNNNNNNNNNNNNNNNNNNNNNNNNNNNNNNNNNNNNNNNNNNNNNNNNNNNNNCCTAACACGTACGGAAGGTAAACTGGTATGGAAGACACTTTCCGGTGACCCGTGGATAAAGACGCTGCAGAACCCACCGAAAGGAAACTTCAAAGCAACTATCAAGGAGTGGGAGGTGGAGCATGCATCAATAATGGCGGGCATCTGCAGTCACCAAATGACCTTTGATACATTCCAAAACAAAGCCAATGTTTGTTGGGCTAAGAGCTTGGTCCCTATCCTCGAAACAGCGGGGATAAAACTAAATGATAGGCAGTGGTCCCAGATAATTCAAGCCTTCAAAGAAGATAAAGCATACTCACCTGAAGTAGCCCTGAATGAAATATGCACGCGCATGTATGGGGTGGATTTAGACAGTGGGCTATTTTCTAAACCATTGGTGTCTGTGTATTACTCGGATAACCACTGGGATAATAGGCCTGGAGGGAAGATGTTCGGATTCAACCCCGAGGCAGCATCCATTCTAGAAAGAAAGTATCCATTCACAAAAGGGAAGTGGAACATCAACAAGCAGATCTGTGTGACCACCAGGAGGATAGAAGACTTTAACCCTACCACCAATATTATACCGGCCAATAGGAGACTACCACACTCATTAGTGGCCGAACACCGCCCAGTAAAAGGGGAAAGAATGGAATGGCTGGTTAATAAGATAAACGGCCACCACGTGCTCCTGGTCAGTGGCTATAATCTTGTACTGCCTACTAAGAGAGTCACTTGGGTAGCGCCACTAGGTGTCCGCGGAGCGGACTACACATACAACCTAGAGTTGGGTCTGCCAGCAACGCTTGGCAGGTATGACCTAGTGGTCATAAACATCCACACACCTTTTCGCATACACCATTACCAACAGTGCGTAGACCACGCAATGAAACTGCAAATGCTCGGGGGTGACTCATTGAGACTGCTCAAACCGGGTGGCTCTCTATTGATCAGAGCATATGGTTACGCAGATAGAACCAGTGAACGAGTCATCTGCGTGTTGGGACGCAAGTTCAGATCGTCTAGAGCGTTGAAACCACCATGTGTCACCAGCAACACTGAGATGTTTTTCCTATTCAGCAACTTTGACAATGGCAGAAGGAATTTCACAACTCATGTCATGAATAATCAACTGAATGCAGCCTTTGTAGGACAGGCCACCCGAGCAGGATGTGCACCGTCGTACCGGGTAAAACGCATGGACATCGCGAAGAACGATGAAGAGTGCGTAGTTAACGCCGCTAACCCTCGCGGGTTACCGGGTGACGGTGTTTGCAAGGCAGTATACAAAAAATGGCCGGAGTCCTTTAAGAATAGTGCAACACCAGTGGGAACCGCAAAAACAGTCATGTGCGGTACGTATCCAGTAATCCACGCCGTTGGACCGAATTTCTCTAATTATTTGGAATCTGAAGGGGACCGGGAATTGGCAGCTGCCTATCGAGAAGTCGCAAAGGAAGTAACTAGACTGGGAGTAAATAGTGTAGCTATACCTCTCCTCTCCACAGGTGTATACTCAGGANNNNNNNNNNNNNNNNNNNNNNNNNNNNNNNNNNNCTTCACAGCCATGGACTCGACGGATGCAGACGTGGTCATCTACTGTCGCGACAAAGAATGGGAGAAGAAAATATCCGAGGCCATACAGATGCGGACTCAAGTGGAGTTGCTGGATGAGCACATCTCCATAGACTGCGATATTGTTCGCGTGCACCCTGACAGCAGCTTGGCAGGCAGAAAAGGATACAGCACCACGGAAGGCGCACTGTACTCATATCTAGAAGGGACTCGTTTTCACCAGACGGCAGTGGACATGGCAGAGATATATACTATGTGGCCAAAGCAAACAGAGGCCAACGAGCAAGTCTGCCTATATGCCCTGGGGGAAAGTATTGAATCGATCAGGCAGAAATGCCCGGTGGATGATGCAGATGCATCGTCTCCTCCAAAAACCGTCCCGTGCCTTTGCCGTTACGCCATGACTCCGGAACGCGTCACCAGACTTCGCATGAACCACGTCACAAGTATAATTGTGTGTTCCTCGTTTCCCCTTCCAAAGTACAAAATAGAAGGAGTGCAAAAAGTCAAATGCTCTAAGGTAATGCTANNNNNNNACAACGTGCCATCACGCGTAAGTCCAAGGGAATATAGATCTTCCCCGGAGGCTGCACAGGAAGCGAGTACAACCACGTCACTGACGCATAGCCAATTCGACCTAAGCGTTGACGGCGAGATACTACCCGTCCCGTCAGATCTGGATGCTGACGCCCCAGCCCTANNNNNNNNNNNNNNNNNNNNNNNNNNNNNNNNNNNNNNNNNNNNNNNNNNNNNNNTTGCGGCCGTGTCTGACTGGGTAATGAGCACCGTACCTGTCGCGCCGCCCAGAAGAAGGCGAGGGAGAAACCTGACTGTGACATGCGACGAGAGAGAAGGGAACATAACACCCATGGCTAGCGTCCGATTCTTTAGGGCAGAGCTGCATCCGGTCGTACAAGAAACAGCGGAGACGCGTGACACAGCAATGTCTCTTCAGGCACCGCCGAGTACCGCCACGGAACTGAATCATCCGCCGATCTCCTTCGGAGCACCAAGCGAGACGTTCCCCATTACATTTGGGGACTTCAACGAAGGAGAAATCGAAAGCTTGTCTTCTGAGCTGCTAACTTTCGGAGACTTCCTACCCGGAGAAGTGGATGACTTGACAGATAGCGACTGGTCCACGTGCTCAGACACGGACGACGAGTTATGACTAGACAGGGCAGGTGGGTATATATTCTCGTCGGACACCGGTCCAGGTCATTTACAACAGAAGTCAGTACGCCAGTCAGTGCTGCCGGTGAACACCCTGGAGGAAGTCCACGAGGAGAAGTGTTACCCACCTAAGTTGGATGAAGTAAAGGAGCAACTATTACTTAAGAAACTCCAGGAGAGTGCATCCATGGCCAACAGAAGCAGGTACCAGTCGCGCAAAGTAGAAAACATGAAAGCAACAATCATCCAGAGACTAAAGAGAGGCTGTAGACTATACTTAATGTCAGAGACCTCAAAAGTCCCTACTTACCGGACCACATATCCGGCGCCTGTGTACTCGCCTCCGGTCAACGTCCGACTGTCCAACCCCGAGTCCGCAGTGGCAGCATGCAATGAGTTCCTAGCTAGAAACTATCCAACTGTCTCATCATACCAAATTACCGACGAGTATGATGCATATTTAGACATGGTGGACGGGTCGGAGAGTTGCCTGGATCGAGCGACATTCAATCCGTCAAAACTTAGGAGCTACCCGAAACAGCACGCTTACCATGCGCCCTCCATCAGAAGCGCTGTACCGTCCCCATTCCAGAACACACTACAGAATGTACTGGCAGCAGCCACGAAAAGAAACTGCAACGTCACACAGATGAGGGAATTACCCACTTTGGACTCAGCAGTATTCAACGTGGAGTGTTTTAAAAAATTCGCATGCAACCAAGAATACTGGGAAGAATTTGCTGCCAGCCCTATTAGGATAACAACTGAGAATTTAACAACCTATGTTACTAAACTAAAAGGGCCAAAAGCAGCAGCGCTATTTGCAAAAACCCACAATCTGCTGCCACTGCAGGAAGTACCAATGGATAGGTTCACAGTAGATATGAAAAGGGACGTGAAGGTGACTCCTGGTACAAAGCACACAGAGGAAAGACCTAAGGTGCAGGTTATACAGGCGGCTGAACCCTTGGCGACAGCATACCTATGTGGGATTCACAGAGAGCTGGTTAGGAGGCTGAACGCCGTCCTCCTACCCAATGTACATACACTATTTGATATGTCTGCCGAGGATTTCGATGCCATCATAGCCGCACACTTTAAGCCAGGAGACACTGTTTTAGAAACGGACATAGCCTCCTTTGACAAGAGCCAAGATGATTCACTTGCGCTTACTGCCTTGATGTTGTTAGAAGATTTAGGGGTGGATCACTCCCTGTTGGACTTGATAGAGGCCGCTTTTGGAGAGATTTCCAGCTGTCATCTACCGACAGGTACGCGCTTCAAGTTCGGCGCCATGATGAAATCTGGTATGTTCCTAACTCTGTTCGTCAACACATTGCTAAACATCACCATCGCTAGCCGCGTGCTGGAAGATCGTCTGACAAAATCCGCGTGCGCGGCCTTCATCGGCGACGACAACATAATACATGGAGTCGTCTCCGATGAATTGATGGCAGACAGATGCGCCACTTGGATGAACATGGAAGTGAAGATCATAGATGCAGTTGTATCCTTGAAAGCCCCTTACTTTTGTGGAGGGTTTATACTGCACGATACTGTGACGGGAACAGCCTGCAGAGTGGCAGACCCGCTAAAAAGGCTATTCAAACTGGGCAAACCGCTAGCGGCAGGTGACGAACAAGATGAAGATAGAAGACGAGCGCTGGCTGACGAAGTGATCAGATGGCAACGAACAGGGCTAATTGATGAGTTGGAGAAAGCGGTATACTCTAGGTATGAAGTGCAGGGTATATCAGTTGTGGTAATGTCCATGGCCACCTTTGCAAGCTCCAGATCTAACTTCGAGAAGCTCAGAGGACCCGTCATAACTTTGTACGGCGGTCCTAAATAGNNNNNNNNNNNNNNNNNNNNNNNNNNNNNNNNNNNNNNNNNNNNNNNNNNNNNNNNNNNNNNNNNNNNNNNNNNNNNNNNNNNNNNNNNNNNNNNNNNNNNNNNNNNNNNNNNNNNNNNNNNNNNNNNNNNNNNNNNNNNNNNNNNNNNNNNNNNNNNNNNNNNNNNNNNNNNNNNNNNNNNNNNNNNNNNNNNNNNNNNNNNNNNNNNNNNNNNNNNNNNNNNNNNNNNNNNNNNCAACACAAACCAAAAGAAGCAGCCGCCTAAAAAGAAACCAGCTCAAAAGAAAAAGAAGCCGGGCCGCAGAGAGAGGATGTGCATGAAAATCGAAAATGATTGTATTTTTGAAGTCAAGTATGAAGGTAAGGTAACAGGTTACGCGTGCTTGGTGGGGGACAAAGTAATGAAACCAGCACACGTAAAGGGGACCATCGATAACGCGGACCTNNNNNNNNNNNNNNNNNNNNNNNNNNNNNNNNNNNNNNNNNNNNNNNNNNNNNNNNNNNNNNNNNNNNNNNNNNNNNNNNNNNNNNNNNNNNNNNNNNNNNNNNNNNNNNNNNNNNNNNNNNNNNNNNNNNNNNNNNNNNNNNNNNNNNNNCGGTTCACCATCCCCACAGGTGCTGGCAAACCAGGGGACAGCGGCAGACCGATCTTCGACAACAAGGGACGCGTGGTGGCCATAGTCTTAGGAGGAGCTAATGAAGGAGCCCGTACAGCCCTCTCGGTGGTGACCTGGAATAAAGACATTGTCACTAAAATCACCCCCGAGGGGGCCGAAGAGTGGAGTCTTGCCATCCCAGTCATGTGCCTGCTGGCAAATACCACGTTCCCCTGCTCCCAGCCCCCTTGCACTCCCTGCTGCTATGAAAGGGAACCAGAGGAAACCCTACGCATGCTTGAGGACAACGTCATGAGACCTGGGTACTATCAGCTGCTACAAGCATCCTTAACATGTTCTCCCCACCGTCAGCGACGCAGTACCAAGGACAACTTCAATGTCTATAAAGCCACAAGACCGTACTTAGCTCACTGTCCCGACTGTGGAGAAGGGCACTCGTGCCATAGTCCCGTAGCATTAGAACGCATCAGAAATGAAGCGACAGACGGGACGCTGAAAATCCAGGTCTCCTTGCAAATCGGAATAAAGACGGATGATAGCCACGATTGGACCAAGCTGCGTTACATGGACAACCACACGCCAGCGGACGCAGAGAGGGCGGGGCTATTTGTAAGAACATCAGCACCGTGCACGATTACTGGAACAATGGGACACTTCATCCTGACCCGATGTCCGAAAGGGGAAACTCTGACGGTGGGATTCACTGACAGTAGGAAGATCAGTCACTCATGTACGCACCCATTTCACCACGACCCTCCTGTGATAGGCCGGGAGAAATTCCATTCCCGACCGCAGCACGGTAAAGAGCTGCCTTGCAGCACGTACGTGCAGAGCACCGCCGCAACTACCGAGGAGATAGAGGTACACATGCCCCCAGACACCCCTGATCGCACACTGATGTCACAACAGTCCGGCAACGTAAAGATCACAGTTAATGGCCAGACGGTGCGGTACAAGTGTAATTGCGGTGGCTCAAATGAAGGACTAATAACTACAGACAAAGTGATTAATAACTGCAAAGTTGATCAATGTCATGCCGCGGTCACCAATCACAAAAAGTGGCAGTACAACTCCCCTCTGGTCCCGCGTAATGCTGAACTTGGGGACCGAAAAGGAAAAATCCACATCCCGTTTCCGCTGGCAAATGTAACATGCAGGGTGCCTAAAGCAAGGAACCCCACCGTGACGTACGGGAAAAACCAAGTCATCATGCTACTGTATCCCGACCACCCAACACTCCTGTCCTACCGGAACATGGGAGAAGAACCAAACTACCAAGAAGAGTGGGTGACGCATAAGAAGGAAGTCGTGCTAACCGTGCCGACTGAAGGGCTCGAGGTCACGTGGGGTAACAACGAGCCGTATAAGTATTGGCCGCAGTTATCTACAAACGGTACAGCCCATGGCCACCCGCATGAGATAATTCTGTATTATTATGAGCTGTACCCTACTATGACTGTAGTAGTTGTGTCAGTGGCCTCGTTCGTACTCCTGTCGATGGTGGGTGTGGCAGTGGGGATGTGCATGTGTGCACGACGCAGATGCATCACACCGTACGAACTGACACCAGGAGCTACCGTCCCTTTCCTGCTTAGCCTAATATGCTGCATCAGAACAGCTAAAGCGGCCACATACCAAGAGGCTGCGGTATACCTGTGGAATGAACAGCAACCTTTGTTTTGGCTACAAGCCCTTATTCCGCTGGCAGCCCTGATTGTCCTATGCAACTGNNNNNNNNNNNNNNNNNNNNNNNNNNNNNNNNNNNNNNNNNNNNNNNNNNNNNNNNNNNNNNNNNACACTGTGAGCGCGTACGAACACGTAACAGTGATCCCGAACACGGTGGGAGTACCGTATAAGACTCTAGTCAATAGACCGGGCTACAGTCCCATGGTATTGGAGATGGAACTACTGTCAGTCACTTTGGAGCCAACGCTATCGCTTGATTACATCACGTGCGAGTACAAAACCGTTATCCCGTCTCCGTACGTGAAATGCTGCGGTACAGCAGAGTGCAAGGACAAAAACCTACCTGACTACAGCTGTAAGGTCTTCACCGGCGTCTACCCATTTATGTGGGGCGGAGCCTACTGCTTCTGCGACGCTGAAAACACGCAATTGAGCGAAGCACACGTGGAGAAGTCCGAATCATGCAAAACAGAATTTGCATCAGCATACAGGGCTCATACCGCATCCGCATCAGCTAAGCTCCGCGTCCTTTACCAAGGAAATAACATCACTGTAACTGCCTATGCTAACGGCGACCATGCCGTCACAGTTAAGGACGCCAAATTCATTGTGGGGCCAATGTCTTCAGCCTGGACACCTTTCGACAACAAAATTGTGGTGTACAAAGGTGACGTCTATAACATGGACTACCCGCCCTTTGGCGCAGGAAGACCAGGACAATTTGGCGATATCCAAAGTCGCACACCTGAGAGTACAGACGTCTATGCTAATACACAACTGGTACTGCAGAGACCGGCTGCGGGTACGGTACATGTGCCATACTCTCAGGCACCATCTGGCTTTAAGTATTGGCTAAAAGAACGAGGGGCGTCGCTGCAGCACACAGCACCATTTGGCTGCCAAATAGCAACAAACCCGGTAAGAGCGATGAATTGCGCCGTAGGGAACATGCCCATCTCCATCGACATACCGGATGCGGCCTTCATTAGGGTCGTCGACGCGCCCTCTTTAACGGACATGTCGTGCGAGGTACCAACCTGCACCCATTCCTCAGATTTCGGGGGCGTCGCCATTATTAAATATGCAGCCAGCAAGAAAGGCAAGTGTGCGGTGCATTCGATGACCAACGCCGTCACAATTCGGGAAGCTGAGATAGAAGTTGAAGGGAATTCTCAGCTGCAAATCTCTTTCTCGACGGCCTTGGCCAGCGCCGAATTCCGCGTACAAGTCTGTTCTACACAAGTACACTGTGTAGCCNNNNNNNNNNNNNNNNNNNNNNNNNNNNNNNNNNNNNNNNNNNNNNNNNNNNNNNNNNNNNNNNNNNNNNNNNNNNNNNNNNNNNNNNNNNNNNNNNNNNNNNNNNNNNNNNNNNNNNNNNNNNNNNNNNNTGTTGCAGCACTGATTCTAATCGTGGTGCTATGCGTGTCGTTCAGCAGGCACTAA
		</sequence>
		<sequence>
			<taxon idref="159|Brazil|RJ|Duque-de-Caxias|2018-05-07"/>
			ATGGATCCTGTGTACGTGGACATAGACGCTGACAGCGCCTTTTTGAAGGCCCTGCAACGTGCGTANNNNNNNNNNNNNNNNNNNNNNNNNNNNNNNNNNNNNNNNNNNNNNNNNNNNNNNNNNNNNNNNNNNNNNNNNNNNNNNNNNNNNNNNNNNNNNNNNNNNNNNNNNNNNNNNNNNNNNNNNNNNNNNNNNNNNNNNNNNNNNNNNNNNNNNNNGTCGGACAGGAAGTACCACTGCGTCTGCCCGATGCGCAGCGCAGAAGATCCCGAGAGACTCGCCAATTATGCGAGAAAGCTAGCATCTGCTGCAGGAAAAGTCCTGGACAGAAACATCTCTGGAAAGATCGGGGACTTACAAGCAGTAATGGCCGTGCCAGACACGGAGACGCCAACATTCTGCTTGCACACAGATGTCTCATGTAGACAGAGAGCAGACGTCGCGATATACCAAGACGTCTATGCTGTACACGCACCCACGTCGCTATACCACCAGGCGATTAAAGGGGTCCGAGTGGCGTACTGGGTAGGGTTCGACACAACCCCGTTCATGTACAATGCCATGGCGGGTGCCTACCCCTCATATTCGACAAACTGGGCAGACGAGCAGGTACTGAAGGCTAAGAACATAGGATTATGTTCAACAGACCTGACGGAAGGTAGACGAGGTAAATTGTCTATTATGAGAGGGAAGAAGCTAAAACCGTGTGACCGTGTGCTGTTCTCAGTAGGGTCAACGCTCTACCCGGAAAGCCGCAAGCTACTTAAGAGCTGGCACTTACCATCGGTGTTCCATCTAAAGGGCAAACTCAGCTTCACATGCCGCTGTGATACAGTGGTTTCGTGCGAGGGCTACGTCGTTAAGAGAATAACGATGAGCCCAGGCCTTTATGGAAAAACCACAGGGTATGCGGTAACCCACCACGCAGACGGATTCTTGATGTGCAAGACTACCGACACGGTTGACGGCGAAAGAGTGTCATTCNNNNNNNNCACATACGTGCCGGCGACCATTTGTGATCAAATGACCGGCATCCTTGCTACAGAAGTCACGCCGGAGGATGCACAGAAGCTGTTGGTGGGGCTGAACCAGAGAATAGTGGTTAACGGCAGAACGCAACGGAATACGAACACCATGAAAAACTATCTGCTTCCCGTGGTCGCCCAAGCCTTCAGTAAGTGGGCAAAGGAGTGCCGGAAAGACATGGAAGATGAAAAACTCCTGGGGGTCAGAGAAAGAACACTGACCTGCTGCTGTCTATGGGCATTCAAGAAGCANNNNNNNNNNNNNNNNNNNNNNNNNNNNNNNACCCAGTCAATTCAGAAGGTTCAGGCCGAGTTTGACAGCTTTGTGGTACCGAGCCTGTGGTCGTCCGGGTTGTCAATCCCCTTGAGGACTAGAATCAAATGGTTGTTAAGCAAGGTGCCAAAAACCGACCTGATCCCATATAGCGGGGACGCCCAAGAAGCCCGGGACGCAGAAAAAGAAGCAGAGGAAGAACGAGAAGCAGAACTGACTCGTGAAGCCCTACCACCTCTACAGGCAGCACAGGAAGATGTTCAGGTCGAAATCGACGTGGAACAGCTTGAGGACAGAGCGGGTGCAGGAATAATAGAGACTCCTAGAGGAGCTATCAAAGTTACTGCCCAACCAACAGACCACGTCGTGGGAGAGTACCTGGTACTTTCCCCGCAGACCGTACTACGGAGCCAGAAGCTCAGCCTAATTCACGCTTTGGCGGAGCAAGTGAAGACGTGCACGCACAGCGGACGAGCAGGGAGGTACGCGGTCGAAGCGTACGACGGCCGAGTCCTAGTGCCCTCAGGCTATGCAATCTCGCCTGAAGACTTCCAGAGTCTAAGCGAAAGCGCAACGATGGTGTATAACGAAAGAGAGTTCGTAAACAGAAAGCTACACCACATTGCGATGCACGGACCAGCCCTGAACACCGACGAAGAGTCGTATGAGCTGGTGAGGGCAGAGAGGACAGAACACGAGTACGTCTACGATGTGGACCAGAGAAGATGCTGTAAGAAGGAAGAAGCTGCAGGACTGGTACTGGTGGGCGACTTGACTAATCCGCCCTACCACGAATTCGCATATGAAGGGCTAAAAATCCGCCCTGCCTGCCCATACAAAATTGCAGTCATAGGAGTCTTCGGAGTACCAGGATCCGGCAAGTCAGCTATTATCAAGAACCTAGTTACCAGGCAAGACCTGGTGACTAGCGGAAAGAAAGAAAACTGCCAAGAAATCACCACCGACGTGATGAGACAGAGAGGTCTAGAGATATCTGCACGTACGGTTGACTCGCTGCTCTTGAATGGATGCAACAGGCCAGTCGACGTGTTGTACGTAGACGAGGCGTTTGCGTGCCACTCTGGAACGTTACTTGCTTTGATCGCCTTGGTTAGACCAAGGCAGAAAGTTGTACTCTGTGGTGACCCGAAGCAGTGCGGCTTCTTCAATATGATGCAGATGAAAGTCAACTATAATCACAACATCTGCACCCAAGTGTACCACAAAAGTATCTCCAGGCGGTGTACACTGCCTGTGACCGCCATTGTGTCATCGTTGCATTACGAAGGCAAAATGCGCACTACGAATGAGTACAACAAGCCGATTGTAGTGGACACTACAGGCTCAACAAAACCTGACGCTGGAGATCTCGTGTTAACGTGCTTCAGAGGGTGGGTTAAACAACTGCAAATTGACTATCGTGGATACGAGGTCATGACAGCAGCCGCATCCCAAGGGTTAACNNNNNNNNNNNNNNNNNNNNNNNNNNNNNNNNNNNNNNNNNNNNNNNNNNNNNNNNNNNNNNNNNNNNNNNNNNNNNNNNNCCTAACACGTACGGAAGGTAAACTGGTATGGAAGACACTTTCCGGTGACCCGTGGATAAAGACGCTGCAGAACCCACCGAAAGGAAACTTCAAAGCAACTATCAAGGAGTGGGAGGTGGAGCATGCATCAATAATGGCGGGCATCTGCAGTCACCAAATGACCTTTGATACATTCCAAAACAAAGCCAATGTTTGTTGGGCTAAGAGCTTGGTCCCTATCCTCGAAACAGCGGGGATAAAACTAAATGATAGGCAGTGGTCCCAGATAATTCAAGCCTTCAAAGAAGATAAAGCATACTCACCTGAAGTAGCCCTGAATGAAATATGCACGCGCATGTATGGGGTGGATTTAGACAGTGGGCTATTTTCTAAACCATTGGTGTCTGTGTATTACTCGGATAACCACTGGGATAATAGGCCTGGAGGGAAGATGTTCGGATTCAACCCCGAGGCAGCATCCATTCTAGAAAGAAAGTATCCATTCACAAAAGGGAAGTGGAACATCAACAAGCAGATCTGTGTGACCACCAGGAGGATAGAAGACTTTAACCCTACCACCAATATTATACCGGCCAATAGGAGACTACCACACTCATTAGTGGCCGAACACCGCCCAGTAAAAGGGGAAAGAATGGAATGGCTGGTTAATAAGATAAACGGCCACCACGTGCTCCTGGTCAGTGGCTATAATCTTGTACTGCCTACTAAGAGAGTCACTTGGGTAGCGCCACTAGGTGTCCGCGGAGCGGACTACACATACAACCTAGAGTTGGGTCTGCCAGCAATGCTTGGCAGGTATGACCTAGTGGTCATAAACATCCACACACCTTTTCGCATACACCATTACCAACAGTGCGTAGACCACGCAATGAAACTGCAAATGCTCGGGGGTGACTCATTGAGACTGCTCAAACCGGGTGGCTCTCTATTGATCAGAGCATATGGTTACGCAGATAGAACCAGTGAACGAGTCATCTGCGTGTTGGGACGCAAGTTCAGATCGTCTAGAGCGTTGAAACCACCATGTGTCACCAGCAACACTGAGATGTTTTTCCTATTCAGCAACTTTGACAATGGCAGAAGGAATTTCACAACTCATGTCATGAATAATCAACTGAATGCAGCCTTTGTAGGACAGGCCACCCGAGCAGGATGTGCACCGTCGTACCGGGTAAAACGCATGGACATCGCGAAGAACGATGAAGAGTGCGTAGTTAACGCCGCTAACCCTCGCGGGTTACCGGGTGACGGTGTTTGCAAGGCAGTATACAAAAAATGGCCGGAGTCCTTTAAGAATAGTGCAACACCAGTGGGAACCGCAAAAACAGTCATGTGCGGTACGTATCCAGTAATCCACGCCGTTGGACCGAATTTCTCTAATTATTTGGAATCTGAAGGGGACCGGGAATTGGCAGCTGCCTATCGAGAAGTCGCAAAGGAAGTAACTAGACTGGGAGTAAATAGTGTAGCTATACCTCTCCTCTCCACAGGTGNNNNNNNNNNNNNNNNNNNNAGGCTGACCCAGTCACTGAACCACCTCTTCACAGCCATGGACTCGACGGATGCAGACGTGGTCATCTACTGTCGCGACAAAGAATGGGAGAAGAAAATATCCGAGGCCATACAGATGCGGACTCAAGTGGAGTTGCTGGATGAGCACATCTCCATAGACTGCGATATTGTTCGCGTGCACCCTGACAGCAGCTTGGCAGGCAGAAAAGGATACAGCACCACGGAAGGCGCACTGTACTCATATCTAGAAGGGACTCGTTTTCACCAGACGGCAGTGGACATGGCAGAGATATATACTATGTGGCCAAAGCAAACAGAGGCCAACGAGCAAGTCTGCCTATATGCCCTGGGGGAAAGTATTGAATCGATCAGGCAGAAATGCCCGGTGGATGATGCAGATGCATCGTCTCCTCCAAAAACCGTCCCGTGCCTTTGCCGTTACGCCATGACTCCGGAACGCGTCACCAGACTTCGCATGAACCACGTCACAAGTATAATTGTGTGTTCCTCGTTTCCCCTTCCAAAGTACAAAATAGAAGGAGTGCAAAAAGTCAAATGCTCTAAGGTAATGCTATTTGACCACAACGTGCCATCACGCGTAAGTCCAAGGGAATATAGATCTTCCCCGGAGGCTGCACAGGAAGCGAGTNNNNNNNNNNNNNNNNNNNNNNNNNNNNNNNNNNNNNNNNNNNNNNNNNNNNNNNNNNNNNNNNNNNNNNNNNNNNNNNNNNNNNNNNNNNNNNNNNNNNNNNNNNNNNNNNNNNNNNNNNNNNNNNNNNNNNNNNNNNNNNNNNNNNNNNNNNCNGCCGTGTCTGACTGGGTAATGAGCACCGTACCTGTCGCGCCGCCCAGAAGAAGGCGAGGGAGAAACCTGACTGTGACATGCGACGAGAGAGAAGGGAACATAACACCCATGGCTAGCGTCCGATTCTTTAGGGCAGAGCTGCATCCGGTCGTACAAGAAACAGCGGAGACACGTGACACAGCAATGTCTCTTCAGGCACCGCCGAGTACCGCCACGGAACTGAATCATCCGCCGATCTCCTTCGGAGCACCAAGCGAGACGTTCCCCATCACATTTGGGGACTTCAACGNNNNNNNNNNNNNNNNNNNNNNNNNNNNNNNNNNNNNNNNNNNNNNCTTCCTACCCGGAGAAGTGGATGACTTGACAGATAGCGACTGGTCCACGTGCTCAGACACGGACGACGAGTTATGACTAGACAGGGCAGGTGGGTATATATTCTCGTCGGACACCGGTCCAGGTCATTTACAACAGAAGTCAGTACGCCAGTCAGTGCTGCCGGTGAACACCCTGGAGGAAGTCCACGAGGAGAAGTGTTACCCACCTAAGTTGGATGAAGTAAAGGAGCAACTATTACTTAAGAAACTCCAGGAGAGTGCATCCATGGCCAACAGAAGCAGGTACCAGTCGCGCAAAGTAGAAAACATGAAAGCAACAATCATCCAGAGACTAAAGAGAGGCTGTAGACTATACTTAATGTCAGAGACCTCAAAAGTCCCTACTTACCGGACCACATATCCGGCGCCTGTGTACTCGCCTCCGGTCAACGTCCGACTGTCCAACCCCGAGTCCGCAGTGGCAGCATGCAATGAGTTCCTAGCTAGAAACTATCCAACTGTCTCATCATACCAAATTACCGACGANNNNGATGCATATTTAGACATGGTGGACGGGTCGGAGAGTTGCCTGGATCGAGCGACATTCAATCCGTCAAAACTTAGGAGCTACCCGAAACAGCACGCTTACCATGCGCCCTCCATCAGAAGCGCTGTACCGTCCCCATTCCAGAACACACTACAGAATGTACTGGCAGCAGCCACGAAAAGAAACTGCAACGTCACACAGATGAGGGAATTACCCACTTTGGACTCAGCAGTATTCAACGTGGAGTGTTTTAAAAAATTCGCATGCAACCAAGAATACTGGGAAGAATTTGCTGCCAGCCCTATTAGGATAACAACTGAGAATTTAACAACCTATGTTACTAAACTAAAAGGGCCAAAAGCAGCAGCGCTATTTGCAAAAACCCACAATCTGCTGCCACTGCAGGAAGTACCAATGGATAGGTTCACAGTAGATATGAAAAGGGACGTGAAGGTGACTCCTGGTACAAAGCACACAGAGGAAAGACCTAAGGTGCAGGTTATACAGGCGGCTGAACCCTTGGCGACAGCATACCTATGTGGGATTCACAGAGAGCTGGTTAGGAGGCTGAACGCCGTCCTCCTACCCAATGTACATACNNNNNNNNNNNNNNCTGCCGAGGATTTCGATGCCATCATAGCCGCACACTTTAAGCCAGGAGACACTGTTTTAGAAACGGACATAGCCTCCTTTGACAAGAGCCAAGATGATTCACTTGCGCTTACTGCCTTGATGTTGTTAGAAGATTTAGGGGTGGATCACTCCCTGTTGGACTTGATAGAGGCCGCTTTTGGAGAGATTTCCAGCTGTCATCTACCGACAGGTACGCGCTTCAAGTTCGGCGCCATGATGAAATCTGGTATGTTCCTAACTCTGTTCGTCAACACATTGCTAAACATCNNCANCGCTAGCCGCGTGCNGGAAGANNGTCTGACAAAATCCGCGTGCGCGGCCTTCATCGGCGACGACAACATAATACATGGAGTCGTCTCCGATGAATTGATGGCAGACAGATGCGCCACTTGGATGAACATGGAAGTGAAGATCATAGATGCAGTTGTATCCTTGAAAGCCCCTTACTTTTGTGGAGGGTTTATACTGCACGATACTGTGACGGGAACAGCCTGCAGAGTGGCAGACCCGCTAAAAAGGCTATTCAAACTGGGCAAACCGCTAGCGGCAGGTGACGAACAAGATGAAGATAGAAGACGAGCGCTGGCTGACGAAGTGATCAGATGGCAACGAACAGGGCTAATTGATGAGTTGGAGAAAGCGGTATACTCTAGGTATGAAGTGCAGGGTATATCAGTTGTGGTAATGTCCATGGCCACCTTTGCAAGCTCCAGATCTAACTTCGAGAAGCTCAGAGGACCCGTCATAACTTTGTACGGCGGTCCTAAATAGNNNNNNNNNNNNNNNNNNNNNNNNNNNNNNNNNNNNNNNNNNNNNNNNNNNNNNNNNNNNNNNNNNNNNNNNNNNNNNNNNNNNNNNNNNNNNNNNNNNNNNNNNNNNNNNNNNNNNNNNNNNNNNNNNNNNNNNNNNNNNNNNNNNNNNNNNNNNNNNNNNNNNNNNNNNNNNNNNNNNNNNNNNNNNNNNNNNNNNNNNNNNNNNNNNNNNNNNNNNNNNNNNNNNNNNNNNNNNNNNNNNNNNNNNNNNNNNNNNNNNNNNNNNNNNNAACCAGCTCAAAAGAAAAAGAAGCCGGGCCGCAGAGAGAGGATGTGCATGAAAATCGAAAATGATTGTATTTTTGAAGTCAAGTATGAAGGTAAGGTAACAGGTTACGCGTGCTTGGTGGGGGACAAAGTAATGAAACCAGCACACGTAAAGGGGACCATCGATAACGCGGACCTGGCCAAACTGGCCTTTAAGCGGTCATCTAAGTATGACCTTGAATGCGCGCAGATACCCGTGCACATGAAGTCCGACGCTTCGAAGTTCACCCATGAGAAACCAGAGGGGTACTACAACTGGCACCACGGAGCAGTACAGTACTCAGGAGGCCGGTTCACCATCCCCACAGGTGCTGGCAAACCAGGGGACAGCGGCAGACCGATCTTCGACAACAAGGGACGCGTGGTGGCCATAGTCTTAGGAGGAGCTAATGAAGGAGCCCGTACAGCCCTCTCGGTGGTGACCTGGAATAAAGACATTGTCACTAAAATCACCCCCGAGGGGGCCGAAGAGTGGAGTCTTGCCATCCCAGTCATGTGCCTGCTGGCAAATACCACGTTCCCCTGCTCCCAGCCCCCTTGCACTCCCTGCTGCTATGAAAGGGAACCAGAGGAAACCCTACGCATGCTTGAGGACAACGTCATGAGACCTGGGTACTATCAGCTGCTACAAGCATCCTTAACATGTTCTCCCCACCGTCAGCGACGCAGTACCAAGGACAACTTCAATGTCTATAAAGCCACAAGACCGTACTTAGCTCACTGTCCCGACTGTGGAGAAGGGCACTCGTGCCATAGTCCCGTAGCATTAGAACGCATCAGAAATGAAGCGACAGACGGGACGCTGAAAATCCAGGTCTCCTTGCAAATCGGAATAAAGACGGATGATAGCCACGATTGGACCAAGCTGCGTTACATGGACAACCACACGCCAGCGGACGCAGAGAGGGCGGGGCTATTTGTAAGAACATCAGCACCGTGCACGATTACTGGAACAATGGGACACTTCATCCTGACCCGATGTCCGAAAGGGGAAACTCTGACGGTGGGATTCACTGACAGTAGGAAGATCAGTCACTCATGTACGCACCCATTTCACCACGACCCTCCTGTGATAGGCCGGGAGAAATTCCATTCCCGACCGCAGCACGGTAAAGAGCTGCCTTGCAGCACGTACGTGCAGAGCACCGCCGCAACTACCGAGGAGATAGAGGTACACATGCCCCCAGACACCCCTGATCGCACACTGATGTCACAACAGTCCGGCAACGTAAAGATCACAGTTAATGGCCAGACGGTGCGGTACAAGTGTAATTGCGGTGGCTCAAATGAAGGACTAATAACTACAGACAAAGTGATTAATAACTGCAAAGTTGATCAATGTCATGCCGCGGTCACCAATCACAAAAAGTGGCAGTACAACTCCCCTCTGGTCCCGCGTAATGCTGAACTTGGGGACCGAAAAGGAAAAATCCACATCCCGTTTCCGCTGGCAAATGTAACATGCAGGGTGCCTAAAGCAAGGAACCCCACCGTGACGTACGGGAAAAACCAAGTCATCATGCTACTGTATCCCGACCACCCAACACTCCTGTCCTACCGGAACATGGGAGAAGAACCAAACTACCAAGAAGAGTGGGTGACGCATAAGAAGGAAGTCGTGCTAACCGTGCCGACTGAAGGGCTCGAGGTCACGTGGGGTAACAACGAGCCGTATAAGTATTGGCCGCAGTTATCTACAAACGGTACAGCCCATGGCCACCCGCATGAGATAATTCTGTATTATTATGAGCTGTACCCTACTATGACTGTAGTAGTTGTGTCAGTGGCCTCGTTCGTACTCCTGTCGATGGTGGGTGTGGCAGTGGGGATGTGCATGTGTGCACGACGCAGATGCATCACACCGTACGAACTGACACCAGGAGCTACCATCCCTTTCCTGCTTAGCCTAATATGCTGCATCAGAACAGCTAAAGCGGCCACATACCAAGAGGCTGCAGTATACCTGTGGAATGAACAGCAACCTTTGTTTTGGCTACAAGCCCTTATTCCGCTGGCAGCCCTGATTGTCCTATGCAACTGTCTGAGACTCTTACCATGCTGCTGTAAAACGTTNNNNNNNNNNNNNNNNNNNNNNNNNNNNNNNNNNNNNNNNNGCGCGTACGAACACGTAACAGTGATCCCGAACACGGTGGGAGTACCGTATAAGACTCTAGTCAATAGACCGGGCTACAGTCCCATGGTATTGGAGATGGAACTACTGTCAGTCACTTTGGAGCCAACGCTATCGCTTGATTACATCACGTGCGAGTACAAAACCGTTATCCCGTCTCCGTACGTGAAATGCTGCGGTACAGCAGAGTGCAAGGACAAAAACCTACCTGACTACAGCTGTAAGGTCTTCACCGGCGTCTACCCATTTATGTGGGGCGGAGCCTACTGCTTCTGCGACGCTGAAAACACGCAATTGAGCGAAGCACACGTGGAGAAGTCCGAATCATGCAAAACAGAATTTGCATCAGCATACAGGGCTCATACCGCATCCGCATCAGCTAAGCTCCGCGTCCTTTACCAAGGAAATAACATCACTGTAACTGCCTATGCTAACGGCGACCATGCCGTCACAGTTAAGAACGCCAAATTCATTGTGGGGCCAATGTCTTCAGCCTGGACACCTTTCGACAACAAAATTGTGGTGTACAAAGGTGACGTCTATAACATGGACTACCCGCCCTTTGGCGCAGGAAGACCAGGACAATTTGGCGATATCCAAAGTCGCACACCTGAGAGTACAGACGTCTATGCTAATACACAACTGGTACTGCAGAGACCGGCTGCGGGTACGGTACACGTGCCATACTCTCAGGCACCATCTGGCTTTAAGTATTGGCTAAAAGAACGAGGGGCGTCGCTGCAGCACACAGCACCATTTGGCTGCCAAATAGCAACAAACCCGGTAAGAGCGATGAATTGCGCCGTAGGGAACATGCCCATCTCCATCGACATACCGGATGCGGCCTTCATTAGGGTCGTCGACGCGCCCTCTTTAACGGACATGTCGTGCGAGGTACCAACCTGCACCCATTNNNNNNNTTTCGGGGGCGTCGCCATTATTAAATATGCAGCCAGCAAGAAAGGCAAGTGTGCGGTGCATTCGATGACCAACGCCGTCACAATTCGGGAAGCTGAGATAGAAGTTGAAGGGAATTCTCAGCTGCAAATCTCTTTCTCGACGGCCTTGGCCAGCGCCGAATTCCGCGTACAAGTCTGTTCTACACAAGTACACTGTGTAGCCGAGTGCCACCCTCCGAAGGACCACATAGTCAATTACCCGGCGTCACATACCACCCTCGGGGTCCAGGACATTTCCGCTACGGCGCTGTCATGGGTGCAGAAGATCACGGGAGGCGTGGGACTGGTTGTCGCTGTTGCAGCACTGATTCTAATCGTGGTGCTATGCGTGTCGTTCAGCAGGCACTAA
		</sequence>
		<sequence>
			<taxon idref="161|Brazil|RJ|Duque-de-Caxias|2018-05-07"/>
			ATGGATCCTGTGTACGTGGACATAGACGCTGACAGCGCCTTTTTGAAGGCCCTGCAACGTGCGTACCCCATGTTTGAGGTGGAACCCAGGCAGGTCACACCGAATGACCATGCTAATGCTAGAGCGTTCTCGCATCNNNNNNNNNNNNNNNNNNNNNNNNNNNNNNNNNNNNNNNNNNNNNNNNNNNNNNNNNNNNNNNNNNNNNNNNNNNNNNNNNNGTCGGACAGGAAGTACCACTGCGTCTGCCCGATGCGCAGCGCAGAAGATCCCGAGAGACTCGCCAATTATGCGAGAAAGCTAGCATCTGCTGCAGGAAAAGTCCTGGACAGAAACATCTCTGGAAAGATCGGGGACTTACAAGCAGTAATGGCCGTGCCAGACACGGAGACGCCAACATTCTGCTTGCACACAGATGTCTCATGTAGACAGAGAGCAGACGTCGCGATATACCAAGACGTCTATGCTGTACACGCACCCACGTCGCTATACCACCAGGCGATTAAAGGGGTCCGAGTGGCGTACTGGGTAGGGTTCGACACAACCCCGTTCATGTACAATGCCATGGCGGGTGCCTACCCCTCATATTCGACAAACTGGGCAGACGAGCAGGTACTGAAGGCTAAGAACATAGGATTATGTTCAACAGACCTGACGGAAGGTAGACGAGGTAAATTGTCTATTATGAGAGGGAAGAAGCTAAAACCGTGTGACCGTGTGCTGTTCTCAGTAGGGTCAACGCTCTACCCGGAAAGCCGCAAGCTACTTAAGAGCTGGCACTTACCATCGGTGTTCCATCTAAAGGGCAAACTCAGCTTCACATGCCGCTGTGATACAGTGGTTTCGTGCGAGGGCTACGTCGTTAAGAGAATAACGATGAGCCCAGGCCTTTATGGAAAAACCACAGGGTATGCGGTAACCCACCACGCAGACGGATTCTTGATGTGCAAGACTACCGACACGGTTGACGGCGAAAGAGTGTCATTCNNNNNNNNCACATACGTGCCGGCGACCATTTGTGATCAAATGACCGGCATCCTTGCTACAGAAGTCACGCCGGAGGATGCACAGAAGCTGTTGGTGGGGCTGAACCAGAGAATAGTGGTTAACGGCAGAACGCAACGGAATACGAACACCATGAAAAACTATCTGCTTCCCGTGGTCGCCCAAGCCTTCAGTAAGTGGGCAAAGGAGTGCCGGAAAGACATGGAAGATGAAAAACTCCTGGGGGTCAGAGAAAGAACACTGACCTGCTGCTGTCTATGGGCATTCAAGAAGCAGAAAACACACACNGTCTNNNNNNNNNNNNNNACCCAGTCAATTCAGAAGGTTCAGGCCGAGTTTGACAGCTTTGTGGTACCGAGCCTGTGGTCGTCCGGGTTGTCAATCCCCTTGAGGACTAGAATCAAATGGTTGTTAAGCAAGGTGCCAAAAACCGACCTGATCCCATATAGCGGGGACGCCCAAGAAGCCCGGGACGCAGAAAAAGAAGCAGAGGAAGAACGAGAAGCAGAACTGACTCGTGAAGCCCTACCACCTCTACAGGCAGCACAGGAAGATGTTCAGGTCGAAATCGACGTGGAACAGCTTGAGGACAGAGCGGGTGCAGGAATAATAGAGACTCCTAGAGGAGCTATCAAAGTTACTGCCCAACCAACAGACCACGTCGTGGGAGAGTACCTGGTACTTTCCCCGCAGACCGTACTACGGAGCCAGAAGCTCAGCCTAATTCACGCTTTGGCGGAGCAAGTGAAGACGTGCACGCACAGCGGACGAGCAGGGAGGTACGCGGTCGAAGCGTACGACGGCCGAGTCCTAGTGCCCTCAGGCTATGCAATCTCGCCTGAAGACTTCCAGAGTCTAAGCGAAAGCGCAACGATGGTGTATAACGAAAGAGAGTTCGTAAACAGAAAGTTACACCACATTGCGATGCACGGACCAGCCCTGAACACCGACGAAGAGTCGTATGAGCTGGTGAGGGCAGAGAGGACAGAACACGAGTACGTCTACGATGTGGACCAGAGAAGATGCTGTAAGAAGGAAGAAGCTGCAGGACTGGTACTGGTGGGCGACTTGACTAATCCGCCCTACCACGAATTCGCATATGAAGGGCTAAAAATCCGCCCTGCCTGCCCATACAAAATTGCAGTCATAGGAGTCTTCGGAGTACCAGGATCTGGCAAGTCAGCTATTATCAAGAACCTAGTTACCAGGCAAGACCTGGTGACTAGCGGAAAGAAAGAAAACTGCCAAGAAATCACCACCGACGTGATGAGACAGAGAGGTCTAGAGATATCTGCACGTACGGTTGACTCGCTGCTCTTGAATGGATGCAACAGGCCAGTCGACGTGTTGTACGTAGACGAGGCGTTTGCGTGCCACTCTGGAACGTTACTTGCTTTGATCGCCTTGGTTAGACCAAGGCAGAAAGTTGTACTCTGTGGTGACCCGAAGCAGTGCGGCTTCTTCAATATGATGCAGATGAAAGTCAACTATAATCACAGCATCTGCACCCAAGTGTACCACAAAAGTATCTNNNNGCGGTGTACACTGCCTGTGACCGCCATTGTGTCGTCGTTGCATTACGAAGGCAAAATGCGCACTACGAATGAGTACAACAAGCCGATTGTAGTGGACACTACAGGCTCAACAAAACCTGACGCTGGAGATCTCGTGTTAACGTGCTTCAGAGGGTGGGTTAAACAACTGCAAATTGACTATCGTGGATACGAGGTCATGACAGCAGCCGCATCCCAAGGGTTAACCAGAAAAGGAGTTTATGCAGTTAGGCAAAAAGTTAATGAAAACCCGCTCTATGCATCAACGTCAGAGCACGTCAACGTACTCCTAACACGTACGGAAGGTAAACTGGTATGGAAGACACTTTCCGGTGACCCGTGGATAAAGACGCTGCAGAACCCACCGAAAGGAAACTTCAAAGCAACTATCAAGGAGTGGGAGGTGGAGCATGCATCAATAATGGCGGGCATCNNNNNNNNNNNNNNNNNNNNNNNNNNNNTCCAAAACAAAGCCAATGTTTGTTGGGCTAAGAGCTTGGTCCCTATCCTCGAAACAGCGGGGATAAAACTAAATGATAGGCAGTGGTCCCAGATAATTCAAGCCTTCAAAGAAGATAAAGCATACTCACCTGAAGTAGCCCTGAATGAAATATGCACGCGCATGTATGGGGTGGATTTAGACAGTGGGCTATTTTCTAAACCATTGGTGTCTGTGTATTACGCGGATAACCACTGGGATAATAGGCCTGGAGGGAAGATGTTCGGATTCAACCCCGAGGCAGCATCCATTCTAGAAAGAAAGTATCCATTCACAAAAGGGAAGTGGAACATCAACAAGCAGATCTGCGTGACCACCAGGAGGATAGAAGACTTTAACCCTACCACCAATATTATACCGGCCAATAGGAGACTACCACACTCATTAGTGGCCGAACACCGCCCAGTAAAAGGGGAAAGAATGGAATGGCTGGTTAATAAGATAAACGGCCACNNNNNNNNNNNNNNNNNNNNNNNNNNNNNNNNNNNNNNNNNNNNNNNNNNNNNNNNNNNNNNNNNNNTAGGTGTCCGCGGAGCGGACTACACATACAACCTAGAGTTGGGTCTGCCAGCAACGCTTGGCAGGTATGACCTAGTGGTCATAAACATCCACACACCTTTTCGCATACACCATTACCAACAGTGCGTAGACCACGCAATGAAACTGCAAATGCTCGGGGGTGACTCATTGAGACTGCTCAAACCGGGTGGCTCTCTATTGATCAGAGCATATGGTTACGCAGATAGAACCAGTGAACGAGTCATCTGCGTGTTGGGACGCAAGTTCAGATCGTCTAGAGCGTTGAAACCACCATGTGTCACCAGCAACACTGAGATGTTTTTCCTATTCAGCAACTTTGACAATGGCAGAAGGAACTTCACAACTCATGTCATGAATAATCAACTGAATGCAGCCTTTGTAGGACAGGCCACCCGAGCAGGATGTGCACCGTCGTACCGGGTAAAACGCATGGACATCGCGAAGAACGATGAAGAGTGCGTAGTTAACGCCGCTAACCCTCGCGGGTTACCGGGTGACGGTGTTTGCAAGGCAGTATACAAAAAATGGNNNNNNNNNNNNNNNNNNNNNNNNNNNCCAGTGGGAACCGCAAAAACAGTCATGTGCGGTACGTATCCAGTAATCCACGCCGTTGGACCGAACTTCTCTAATTATTTGGAATCTGAAGGGGACCGGGAATTGGCAGCTGCCTATCGAGAAGTCGCAAAGGAAGTAACTAGACTGGGAGTAAATAGTGTAGCTATACCTCTCCTCTCCACAGGTGNNNNNNNNNNNGNNNNNNNTAGGCTGACCCAGTCACTGAACCACCTCTTCACAGCCATGGACTCGACGGATGCAGACGTGGTCATCTACTGTCGCGACAAAGAATGGGAGAAGAAAATATCCGAGGCCATACAGATGCGGACTCAAGTGGAGTTGCTGGATGAGCACATCTCCATAGACTGCGATATTGTTCGCGTGCACCCTGACAGCAGCTTGGCAGGCAGAAAAGGATACAGCACCACGGAAGGCGCACTGTACTCATATCTAGAAGGGACTCGTTTTCACCAGACGGCAGTGGACATGGCAGAGATATATACTATGTGGCCAAAGCAAACAGAGGCCAACGAGCAAGTCTGCCTATATGCCCTGGGGGAAAGTATTGAATCGATCAGGCAGAAATGCCCGGTGGATGATGCAGATGCATCGTCTCCTCCAAAAACTGTCCCGTGCCTTTGCCGTTACGCCATGACTCCGGAACGCGTCACCCGACTTCGCATGAATCACGTCACAAGTATAATTGTGTGTTCCTCGTTTCCCCTTCCAAAGTACAAAATAGAAGGAGTGCAAAAAGTCAAATGCTCTAAGGTAATGCTATTTGACCACAACGTGCCATCACGCGTAAGTCCAAGGGAATATAGATCTTCCCCGGAGGCTGCACAGGAAGCGAGTACAACCACGTCACTGACGCATAGNNNNNNNNNNNNNNNCGTTGACGGCGAGATACTACCCGTCCCGTCAGATCTGGATGCTGACGCCCCAGCCCTANNNNNNNNNNNNNNNNNNNNNNNNNNNNNNNNNNNNNNNNNNNNNNNCGGAAACCTTGCGGCCGTGTCTGACTGGGTAATGAGCACCGTACCTGTCGCGCCGCCCAGAAGAAGGCGAGGGAGAAACCTGACTGTGACATGCGACGAGAGAGAAGGGAACATAACACCCATGGCTAGCGTCCGATTCTTTAGGGCAGAGCTGCGTCCGGTCGTACAAGAAACAGCGGAGACGCGTGACACAGCAATGTCTCTTCAGGCACCGCCGAGTACCGCCACGGAACTGAATCATCCGCCGATCTCCTTCGGAGCACCAAGCGAGACGTTCCCCATCACATTTGGGGACTTCAACGAAGGAGAAATCNNNNNNNNNNNNNNNNNNNNNNNNNNNNNNNNNNNNNNNNNNNNNNNNNNNNNNNNNNNNNNNNNNGATAGCGACTGGTCCACGTGCTCAGACACGGACGACGAGTTATGACTAGACAGGGCAGGTGGGTATATATTCTCGTCGGACACCGGTCCAGGTCATTTACAACAGAAGTCAGTACGCCAGTCAGTGCTGCCGGTGAACACCCTGGAGGAAGTCCACGAGGAGAAGTGTTACCCACCTAAGTTGGATGAAGTAAAGGAGCAACTATTACTTAAGAAACTCCAGGAGAGTGCATCCATGGCCAACAGAAGCAGGTACCAGTCGCGCAAAGTAGAAAACATGAAAGCAACAATCATCCAGAGACTAAAGAGAGGCTGTAGACTATACTTAATGTCAGAGACCTCAAAAGTCCCTACTTACCGGACCACATATCCGGCGCCTGTGTACTCGCCTCCGGTCAACGTCCGACTGTCCAACCCCGAGTCCGCAGTGGCAGCATGCAATGAGTTCCTAGCTAGAAACTATCCAACTGTCTCATCATACCAAATTACCGACGAGTATGATGCATATTTAGACATGGTGGACGGGTCGGAGAGTTGCCTGGATCGAGCGACATTCAATCCGTCAAAACTTAGGAGCTACCCGAAACAGCACGCTTACCATGCGCCATCCATCAGAAGCGCTGTACCGTCCCCATTCCAGAACACACTACAGAATGTACTGGCAGCAGCCACGAAAAGAAACTGCAACGTCACACAGATGAGGGAATTACNNNNNNNNNNNNNNNNNNNNNNNNNNNNNNNNNNNNNNNNNNNNNNNNNNNNNNNNNNAGAATACTGGGAAGAATTTGCTGCCAGCCCTATTAGGATAACAACTGAGAATTTAACAACCTATGTTACTAAACTAAAAGGGCCAAAAGCAGCAGCGCTATTTGCAAAAACCCACAATCTGCTGCCACTGCAGGAAGTACCAATGGATAGGTTCACAGTAGATATGAAAAGGGACGTGAAGGTGACTCCTGGTACAAAGCACACAGAGGAAAGACCTAAGGTGCAGGTTATACAGGCGGCTGAACCCTTGGCGACAGCATACCTATGTGGGATTCACAGAGAGCTGGTTAGGAGGCTGAACGCCGTCCTCCTACCCAATGTACATACACTATTTGATATGTCTGCCGAGGATTTCGATGCCATCATAGCCGCACACTTTAAGCCAGGAGACACTGTCTTAGAAACGGACATAGCCTCCTTTGACAAGAGCCAAGATGATTCACTTGCGCTTACTGCCTTGATGTTGTTAGAAGATTTAGGGGTGGATCACTCCCTGTTGGACTTGATAGAGGCCGCTTTTGGAGAGATTTCCAGCTGTCATCTACCGACAGGTACGCGCTTCAAGTTCGGCGCCATGATGAAATCTGGTATGTTCCTAACTCTGTTCGTCAACACATTGCTAAACATCACCATCGCTAGCCGCGTGCTGGAAGATCGTCTGACAAAATCNNNNNNNNNNNNNNNNNNNNNNNNNNNNNNNNNNNNNNNNNNNNNNNNNNNNNNNNNNNNGATGGCAGCCAGATGCGCCACTTGGATGAACATGGAAGTGAAGATCATAGATGCAGTTGTATCCTTGAAAGCCCCTTACTTTTGTGGAGGGTTTATACTGCACGATACTGTGACGGGAACAGCCTGCAGAGTGGCAGACCCGCTAAAAAGGCTATTCAAACTGGGCAAACCGCTAGCGGCAGGTGACGAACAAGATGAAGATAGAAGACGAGCGCTGGCTGACGAAGTGATCAGATGGCAACGAACAGGGCTAATTGATGAGTTGGAGAAAGCGGTATACTCTAGGTATGAAGTGCAGGGTATATCAGTTGTGGTAATGTCCATGGCCACCTTTGCAAGCTCCAGATCTAACTTCGAGAAGCTCAGAGGACCCGTCATAACTTTGTACGGCGGTCCTAAATAGNNNNNNNNNNNNNNNNNNNNNNNNNNNNNNNNNNNNNNNNNNNNNNNNNNNNNNNNNNNNNNNNNNNNNNNNNNNNNNNNNNNNNNNNNNNNNNNNNNNNNNNNNNNNNNNNNNNNNNNNNNNNNNNNNNNNNNNNNNNNNNNNNNNNNNNNNNNNNNNNNNNNNNNNNNNNNNNNNNNNNNNNNNNNNNNNNNNNNNNNNNNNNNNNNNNNNNNNNNNNNNNNNNNNNNNNNNNNNAACACAAACCAAAAGAAGCAGCCGCCTAAAAAGAAACCAGCTCAAAAGAAAAAGAAGCCGGGCCGCAGAGAGAGGATGTGCATGAAAATCGAAAATGATTGTATTTTTGAAGTCAAGTATGAAGGTAAGGTAACAGGTTACGCGTGCTTGGTGGGGGACAAAGTAATGAAACCAGCACACGTAAAGGGGACCATCGATAACGCGGACCTGGCCANNNNNNNNNNNNNNNNNNNNNNNNNNNNTGACCTTGAATGCGCGCAGATACCCGTGCACATGAAGTCCGACGCTTCGAAGTTCACCCATGAGAAACCAGAGGGGTACTACAACTGGCACCACGGAGCAGTACAGTACTCAGGAGGCCGGTTCACCATCCCCACAGGTGCTGGCAAACCAGGGGACAGCGGCAGACCGATCTTCGACAACAAGGGACGCGTGGTGGCCATAGTCTTAGGAGGAGCTAATGAAGGAGCCCGTACAGCCCTCTCGGTGGTGACCTGGAATAAAGACATTGTCACTAAAATCACCCCCGAGGGGGCCGAAGAGTGGAGTCTTGCCATCCCAGTCATGTGCCTGCTGGCAAATACCACGTTCCCCTGCTCCCAGCCCCCTTGCACTCCCTGCTGCTATGAAAGGGAACCAGAGGAAACCCTACGCATGCTTGAGGACAACGTCATGAGACCTGGGTACTATCAGCTGCTACAAGCATCCTTAACATGTTCTCCCCACCGTCAGCGACGCAGTACCAAGGACAACTTCAATGTCTATAAAGCCACAAGACCGTACTTAGCTCACTGTCCCGACTGTGGAGAAGGGCACTCGTGCCATAGTCCCGTAGCATTAGAACGCATCAGAAATGAAGCGACAGACGGGACGCTGAAAATCCAGGTCTCCTTGCAAATCGGAATAAAGACGGATGATAGCCACGATTGGACCAAGCTGCGTTACATGGACAACCACACGCCAGCGGACGCAGAGAGGGCGGGGCTATTTGTAAGAACATCAGCACCGTGCACGATTACTGGAACAATGGGACACTTCATCCTGACCCGATGTCCGAAAGGGGAAACTCTGACGGTGGGATTCACTGACAGTAGGAAGATCAGTCACTCATGTACGCACCCATTTCACCACGACCCTCCTGTGATAGGCCGGGAGAAATTCCATTCCCGACCGCAGCACGGTAAAGAGCTGCCTTGCAGCACGTACGTGCAGAGCACCGCCGCAACTACCGAGGAGATAGAGGTACACATGCCCCCAGACACCCCTGATCGCACATTGATGTCACAACAGTCCGGCAACGTAAAGATCACAGTTAATGGCCAGACGGTGCGGTACAAGTGTAATTGCGGTGGCTCAAATGAAGGACTAATAACTACAGACAAAGTGATTAATAACTGCAAAGTTGATCAATGTCATGCCGCGGTCACCAATCACAAAAAGTGGCAGTACAACTCCCCTCTGGTCCCGCGTAATGCTGAACTTGGGGACCGAAAAGGAAAAATCCACATCCCGTTTCCGCTGGCAAATGTAACATGCAGGGTGCCTAAAGCAAGGAACCCCACCGTGACGTACGGGAAAAACCAAGTCATCATGCTACTGTATCCCGACCACCCAACACTCCTGTCCTACCGGAACATGGGAGAAGAACCAAACTACCAAGAAGAGTGGGTGACGCATAAGAAGGAAGTCGTGCTAACCGTGCCGACTGAAGGGCTCGAGGTCACGTGGGGTAACAACGAGCCGTATAAGTATTGGCCGCAGTTATCTACAAACGGTACAGCCCATGGCCACCCGCATGAGATAATTCTGTATTATTATGAGCTGTACCCTACTATGACTGTAGTAGTTGTGTCAGTGGCCTCGTTCGTACTCCTGTCGATGGTGGGTGTGGCAGTGGGGATGTGCATGTGTGCACGACGCAGATGCATCACACCGTACGAACTGACACCAGGAGCTACCGTCCCTTTCCTGCTTAGCTTAATATGCTGCATCAGAACAGCTAAAGCGGCCACATACCAAGAGGCTGCGGTATACCTGTGGAATGAACAGCAACCTTTGTTTTGGCTACAAGCCCTTATTCCGCTGGCAGCCCTGATTGTCCTATGCAACTGTCTGAGACTCTTACCATGCTGCTGTAAAACGTTGGCTTTTTTAGCCGTNNNNNNNNNNNNNNNNNNNNNNNNGAGCGCGTACGAACACGTAACAGTGATCCCGAACACGGTGGGAGTACCGTATAAGACTCTAGTCAATAGACCGGGCTACAGTCCCATGGTATTGGAGATGGAACTACTGTCAGTCACTTTGGAGCCAACGCTATCGCTTGATTACATCACGTGCGAGTACAAAACCGTTATCCCGTCTCCGTACGTGAAATGCTGCGGTACAGCAGAGTGCAAGGACAAAAACCTACCTGACTACAGCTGTAAGGTCTTCACCGGCGTCTACCCATTTATGTGGGGCGGAGCCTACTGCTTCTGCGACACTGAAAACACGCAATTGAGCGAAGCACACGTGGAGAAGTCCGAATCATGCAAAACAGAATTTGCATCAGCATACAGGGCTCATACCGCATCCGCATCAGCTAAGCTCCGCGTCCTTTACCAAGGAAATAACATCACTGTAACTGCCTATGCTAACGGCGACCATGCCGTCACAGTTAAGGACGCCAAATTCATTGTGGGGCCAATGTCTTCAGCCTGGACACCTTTCGACAACAAAATTGTGGTGTACAAAGGTGACGTCTATAACATGGACTACCCGCCCTTTGGCGCAGGAAGACCAGGACAATTTGGCGATATCCAAAGTCGCACACCTGAGAGTACAGACGTCTATGCTAATACACAACTGGTACTGCAGAGACCGGCTGCGGGTACGGTACATGTGCCATACTCTCAGGCACCATCTGGCTTTAAGTATTGGCTAAAAGAACGAGGGGCGTCGCTGCAGCACACAGCACCATTTGGCTGCCAAATAGCAACAAACCCGGTAAGAGCGGTGAATTGCGCCGTAGGGAACATGCCCATCTCCATCGACATACCGGATGCGGCCTTCATTAGGGTCGTCGACGCGCCCTCTTTAACGGACATGTCGTGCGAGGTACCAGCCTGCACCCATNNNNNNNATTTCGGGGGCGTCGCCATTATTAAATATGCAGCCAGCAAGAAAGGCAAGTGTGCGGTGCATTCGATGACCAACGCCGTCACAATTCGGGAAGCTGAGATAGAAGTTGAAGGGAATTCTCAGCTGCAAATCTCTTTCTCGACGGCCTTGGCCAGCGCCGAATTCCGCGTACAAGTCTGTTCTACACAAGTACACTGTGTAGCCNNNNNNNNNNNNNNNNNNNNNNNNNNNNNNNNNNNNNNNNNNNNNNNNNNNNNNNNNNNNNNNNNNNNNNNNNNNNNNNNNNNNNNNNNNNNNNNNNNNNNNNNNNNNNNNNNNNNNNNNNNNNNNNNNNNTGTTGCAGCACTGATTCTAATCGTGGTGCTATGCGTGTCGTTCAGCAGGCACTAA
		</sequence>
		<sequence>
			<taxon idref="165|Brazil|RJ|Duque-de-Caxias|2018-05-09"/>
			ATGGATCCTGTGTACGTGGACATAGACGCTGACAGCGCCTTTTTGAAGGCCCTGCAACGTGCGTACCCCATGTTTGAGGTGGAACCCAGGCAGGTCACACCGAATGACCATGCTAATGCTAGAGCGTTCTCGCATCNNNNNNNNNNNNNNNNNNNNNNNNNNNTTGATCCCGACTCAACCATCCTGGACATCGGCAGTGCACCAGCAAGGAGGATGATGTCGGACAGGAAGTACCACTGCGTCTGCCCGATGCGCAGCGCAGAAGATCCCGAGAGACTCGCCAATTATGCGAGAAAGCTAGCATCTGCTGCAGGAAAAGTCCTGGACAGAAACATCTCTGGAAAGATCGGGGACTTACAAGCAGTAATGGCCGTGCCAGACACGGAGACGCCAACATTCTGCTTGCACACAGATGTCTCATGTAGACAGAGAGCAGACGTCGCGATATACCAAGACGTCTATGCTGTACACGCACCCACGTCGCTATACCACCAGGCGATTAAAGGGGTCCGAGTGGCGTACTGGGTAGGGTTCGACACAACCCCGTTCATGTACAATGCCATGGCGGGTGCCTACCCCTCATATTCGACAAACTGGGCAGACGAGCAGGTACTGAAGGCTAAGAACATAGGATTATGTTCAACAGACCTGACGGAAGGTAGACGAGGTAAATTGTCTATTATGAGAGGGAAGAAGCTAAAACCGTGTGACCGTGTGCTGTTCTCAGTAGGGTCAACGCTCTACCCGGAAAGCCGCAAGCTACTTAAGAGCTGGCACTTACCATCGGTGTTCCATCTAAAGGGCAAACTCAGCTTCACATGCCGCTGTGATACAGTGGTTTCGTGCGAGGGCTACGTCGTTAAGAGAATAACGATGAGCCCAGGCCTTTATGGAAAAACCACAGGGTATGCGGTAACCCACCACGCAGACGGATTCTTGATGTGCAAGACTACCGACACGGTTGACGGCGAAAGAGTGTCATTCTCGGTGTGCACATACGTGCCGGCGACCATTTGTGATCAAATGACCGGCATCCTTGCTACAGAAGTCACGCCGGAGGATGCACAGAAGCTGTTGGTGGGGCTGAACCAGAGAATAGTGGTTAACGGCAGAACGCAACGGAATACGAACACCATGAAAAACTATCTGCTTCCCGTGGTCGCCCAAGCCTTCAGTAAGTGGGCAAAGGAGTGCCGGAAAGACATGGAAGATGAAAAACTCCTGGGGGTCAGAGAAAGAACACTGACCTGCTGCTGTCTATGGGCATTCAAGAAGCAGAAAACACACACGGTCTACAAGAGGCCTGATACCCAGTCAATTCAGAAGGTTCAGGCCGAGTTTGACAGCTTTGTGGTACCGAGCCTGTGGTCGTCCGGGTTGTCAATCCCCTTGAGGACTAGAATCAAATGGTTGTTAAGCAAGGTGCCAAAAACCGACCTGATCCCATATAGCGGGGACGCCCAAGAAGCCCGGGACGCAGAAAAAGAAGCAGAGGAAGAACGAGAAGCAGAACTGACTCGTGAAGCCCTACCACCTCTACAGGCAGCACAGGAAGATGTTCAGGTCGAAATCGACGTGGAACAGCTTGAGGGCAGAGCGGGTGCAGGAATAATAGAGACTCCTAGAGGAGCTATCAAAGTTACTGCCCAACCAACAGACCACGTCGTGGGAGAGTACCTGGTACTTTCCCCGCAGACCGTACTACGGAGCCAGAAGCTCAGCCTAATTCACGCTTTGGCGGAGCAAGTGAAGACGTGCACGCATAGCGGACGAGCAGGGAGGTACGCGGTCGAAGCGTACGACGGCCGAGTCCTAGTGCCCTCAGGCTATGCAATCTCGCCTGAAGACTTCCAGAGTCTAAGCGAAAGCGCAACGATGGTGTATAACGAAAGAGAGTTCGTAAACAGAAAGTTACACCACATTGCGATGCACGGACCAGCCCTGAACACCGACGAAGAGTCGTATGAGCTGGTGAGGGCAGAGAGGACAGAACACGAGTACGTCTACGATGTGGACCAGAGAAGATGCTGTAAGAAGGAAGAAGCTGCAGGACTGGTACTGGTGGGCGACTTGACTAATCCGCCCTACCACGAATTCGCATATGAAGGGCTAAAAATCCGCCCTGCCTGCCCATACAAAATTGCAGTCATAGGAGTCTTCGGAGTACCAGGATCTGGCAAGTCAGCTATTATCAAGAACCTAGTTACCAGGCAAGACCTGGTGACTAGCGGAAAGAAAGAAAACTGCCAAGAAATCACCACCGACGTGATGAGACAGAGAGGTCTAGAGATATCTGCACGTACGGTTGACTCGCTGCTCTTGAATGGATGCAACAGGCCAGTCGACGTGTTGTACGTAGACGAGGCGTTTGCGTGCCACTCTGGAACGTTACTTGCTTTGATCGCCTTGGTTAGACCAAGGCAGAAAGTTGTACTCTGTGGTGACCCGAAGCAGTGCGGCTTCTTCAATATGATGCAGATGAAAGTCAACTATAATCACAGCATCTGCACCCAAGTGTACCACAAAAGTATCTCCAGGCGGTGTACACTGCCTGTGACCGCCATTGTGTCATCGTTGCATTACGAAGGCAAAATGCGCACTACGAATGAGTACAACAAGCCGATTGTAGTGGACACTACAGGCTCAACAAAACCTGACGCTGGAGATCTCGTGTTAACGTGCTTCAGAGGGTGGGTTAAACAACTGCAAATTGACTATCGTGGATACGAGGTCATGACAGCAGCCGCATCCCAAGGGTTAACCAGAAAAGGAGTTTATGCAGTTAGGCAAAAAGTTAATGAAAACCCGCTCTATGCATCAACGTCAGAGCACGTCAACGTACTCCTAACACGTACGGAAGGTAAACTGGTATGGAAGACACTTTCCGGTGACCCGTGGATAAAGACGCTGCAGAACCCACCGAAAGGAAACTTCAAAGCAACTATCAAGGAGTGGGAGGTGGAGCATGCATCAATAATGGCGGGCATCTGCAGTCACCAAATGACCTTTGATACATTCCAAAACAAAGCCAATGTTTGTTGGGCTAAGAGCTTGGTCCCTATCCTCGAAACAGCGGGGATAAAACTAAATGATAGGCAGTGGTCCCAGATAATTCAAGCCTTCAAAGAAGATAAAGCATACTCACCTGAAGTAGCCCTGAATGAAATATGCACGCGCATGTATGGGGTGGATTTAGACAGTGGGCTATTTTCTAAACCATTGGTGTCTGTGTATTACGCGGATAACCACTGGGATAATAGGCCTGGAGGGAAGATGTTCGGATTCAACCCCGAGGCAGCATCCATTCTAGAAAGAAAGTATCCATTCACAAAAGGGAAGTGGAACATCAACAAGCAGATCTGCGTGACCACCAGGAGGATAGAAGACTTTAACCCTACCACCAATATTATACCGGCCAATAGGAGACTACCACACTCATTAGTGGCCGAACACCGCCCAGTAAAAGGGGAAAGAATGGAATGGCTGGTTAATAAGATAAACGGCCACCACGTGCTCCTGGTCAGTGGCTATAATCTTGTACTGCCTACTAAGAGAGTCATTTGGGTAGCGCCACTAGGTGTCCGCGGAGCGGACTACACATACAACCTAGAGTTGGGTCTGCCAGCAACGCTTGGCAGGTATGACCTAGTGGTCATAAACATCCACACACCTTTTCGCATACACCATTACCAACAGTGCGTAGACCACGCAATGAAACTGCAAATGCTCGGGGGTGACTCATTGAGACTGCTCAAACCGGGTGGCTCTCTATTGATCAGAGCATATGGTTACGCAGATAGAACCAGTGAACGAGTCATCTGCGTGTTGGGACGCAAGTTCAGATCGTCTAGAGCGTTGAAACCACCATGTGTCACCAGCAACACTGAGATGTTTTTCCTATTCAGCAACTTTGACAATGGCAGAAGGAACTTCACAACTCATGTCATGAATAATCAACTGAATGCAGCCTTTGTAGGACAGGCCACCCGAGCAGGATGTGCACCGTCGTACCGGGTAAAACGCATGGACATCGCGAAGAACGATGAAGAGTGCGTAGTTAACGCCGCTAACCCTCGCGGGTTACCGGGTGACGGTGTTTGCAAGGCAGTATACAAAAAATGGCCGGAGTCCTTTAAGAATAGTGCAACACCAGTGGGAACCGCAAAAACAGTCATGTGCGGCACGTATCCAGTAATCCACGCCGTTGGACCGAATTTCTCTAATTATTTGGAATCTGAAGGGGACCGGGAATTGGCAGCTGCCTATCGAGAAGTCGCAAAGGAAGTAACTAGACTGCGAGTAAATAGTGTAGCTATACCTCTCCTCTCCACAGGTGTNNNNNNNNNNNNNNNNNNNAGGCTGACCCAGTCACTGAACCACCTCTTCACAGCCATGGACTCGACGGATGCAGACGTGGTCATCTACTGTCGCGACAAAGAATGGGAGAAGAAAATATCCGAGGCCATACAGATGCGGACTCAAGTGGAGTTGCTGGATGAGCACATCTCCATAGACTGCGATATTGTTCGCGTGCACCCTGACAGCAGCTTGGCAGGCAGAAAAGGATACAGCACCACGGAAGGCGCACTGTACTCATATCTAGAAGGGACTCGTTTTCACCAGACGGCAGTGGACATGGCAGAGATATATACTATGTGGCCAAAGCAAACAGAGGCCAACGAGCAAGTCTGCCTATATGCCCTGGGGGAAAGTATTGAATCGATCAGGCAGAAATGCCCGGTGGATGATGCAGATGCATCGTCTCCTCCAAAAACTGTCCCGTGCCTTTGCCGTTACGCCATGACTCCGGAACGCGTCACCCGACTTCGCATGAACCACGTCACAAGTATAATTGTGTGTTCCTCGTTTCCCCTTCCAAAGTACAAAATAGAAGGAGTGCAAAAAGTCAAATGCTCTAAGGTAATGCTATTTGACCACAACGTGCCATCACGCGTAAGTCCAAGGGAATATAGATCTTCCCCGGAGGCTGCACAGGAAGCGAGTACAACCACGTCACTGACGCATAGCCAATTCGACCTAAGCGTTGACGGCGAGATACTACCCGTCCCGTCAGATCTGGATGCTGACGCCCCAGCCCTAGAACCAGCTCTAGACGANNNNNNNNCACACNNNNNNNNNNNNNNNNNNNNNNNNNTTGCGGCCGTGTCTGACTGGGTAATGAGCACCGTACCTGTCGCGCCGCCCAGAAGAAGGCGAGGGAGAAACCTGACTGTGACATGCGACGAGAGAGAAGGGAACATAACACCCATGGCTAGCGTCCGATTCTTTAGGGCAGAGCTGCGTCCGGTCGTACAAGAAACAGCGGAGACGCGTGACACAGCAATGTCTCTTCAGGCACCGCCGAGTACCGCCACGGAACTGAATCATCCGCCGATCTCCTTCGGAGCACCAAGCGAGACGTTCCCCATCACATTTGGGGACTTCAACGAAGGAGAAATCGAAAGCTTGTCTTCTGAGCTGCTAACTTTCGGAGACTTCCTACCCGGAGAAGTGGATGACTTGACAGATAGCGACTGGTCCACGTGCTCAGACACGGACGACGAGTTATGACTAGACAGGGCAGGTGGGTATATATTCTCGTCGGACACCGGTCCAGGTCATTTACAACAGAAGTCAGTACGCCAGTCAGTGCTGCCGGTGAACACCCTGGAGGAAGTCCACGAGGAGAAGTGTTACCCACCTAAGTTGGATGAAGTAAAGGAGCAACTATTACTTAAGAAACTCCAGGAGAGTGCATCCATGGCCAACAGAAGCAGGTACCAGTCGCGCAAAGTAGAAAACATGAAAGCAACAATCATCCAGAGACTAAAGAGAGGCTGTAGACTATACTTAATGTCAGAGACCTCAAAAGTCCCTACTTACCAGACCACATATCCGGCGCCAGTGTACTCGCCTCCGGTCAACGTCCGACTGTCCAACCCCGAGTCCGCAGTGGCAGCATGCAATGAGTTCCTAGCTAGAAACTATCCAACTGTCTCATCATACCAAATTACCGACGAGNATGATGCATATTTAGACATGGTGGACGGGTCGGAGAGTTGCCTGGATCGAGCGACATTCAATCCGTCAAAACTTAGGAGCTACCCGAAACAGCACGCTTACCATGCGCCATCCATCAGAAGCGCTGTACCGTCCCCATTCCAGAACACACTACAGAATGTACTGGCAGCAGCCACGAAAAGAAACTGCAACGTCACACAGATGAGGGAATTACCCACTTTGGACTCAGCAGNNTTCNNNNNNNNNNNNNNNNNNNNNNNNNNNNNNNNNNAAGAATACTGGGAAGAATTTGCTGCCAGCCCTATTAGGATAACAACTGAGAATTTAACAACCTATGTTACTAAACTAAAAGGGCCAAAAGCAGCAGCGCTATTTGCAAAAACCCACAATCTGCTGCCACTGCAGGAAGTACCAATGGATAGGTTCACAGTAGATATGAAAAGGGACGTGAAGGTGACTCCTGGTACAAAGCACACAGAGGAAAGACCTAAGGTGCAGGTTATACAGGCGGCTGAACCCTTGGCGACAGCATACCTATGTGGGATTCACAGAGAGCTGGTTAGGAGGCTGAACGCCGTCCTCCTACCCAATGTACATACACTATTTGATATGTCTGCCGAGGATTTCGATGCCATCATAGCCGCACACTTTAAGCCAGGAGACACTGTCTTAGAAACGGACATAGCCTCCTTTGACAAGAGCCAAGATGATTCACTTGCGCTTACTGCCTTGATGTTGTTAGAAGATTTAGGGGTGGATCACTCCCTGTTGGACTTGATAGAGGCCGCTTTTGGAGAGATTTCCAGCTGTCATCTACCGACAGGTACGCGCTTCAAGTTCGGCGCCATGATGAAATCTGGTATGTTCCTAACTCTGTTCGTCAACACATTGCTAAACATCACCATCGCTAGCCGCGTGCTGGAAGATCGTCTGACAAAATCCGCGTGCGCGGCCTTCATCGGCGACGACAACATAATACATGGAGTCGTCTCCGATGAATTGATGGCAGACAGATGCGCCACTTGGATGAACATGGAAGTGAAGATCATAGATGCAGTTGTATCCTTGAAAGCCCCTTACTTTTGTGGAGGGTTTATACTGCACGATACTGTGACGGGAACAGCCTGCAGAGTGGCAGACCCGCTAAAAAGGCTATTCAAACTGGGCAAACCGCTAGCGGCAGGTGACGAACAAGATGAAGATAGAAGACGAGCGCTGGCTGACGAAGTGATCAGATGGCAACGAACAGGGCTAATTGATGAGTTGGAGAAAGCGGTATACTCTAGGTATGAAGTGCAGGGTATATCAGTTGTGGTAATGTCCATGGCCACCTTTGCAAGCTCCAGATCTAACTTCGAGAAGCTCAGAGGACCCGTCATAACTTTGTACGGCGGTCCTAAATAGNNNNNNNNNNNNNNNNNNNNNNNNNNNNNNNNNNNNNNNNNNNNNNNNNNNNNNNNNNNNNNNNNNNNNNNNNNNNNNNNNNNNNNNNNNNNACCGCGCCCTCAGAGGCAAGCCGGGCAACTTGCCCAGCTGATCTCAGCAGTTAATAAACTGACAATGCGCGCGGTACCCCAACAGAAGCCACGCAGGAATCGGAAGAATAAGAAGCAAAAGCAAAAGCGACAGGCGCCACAAAACAACACAAACCAAAAGAAGCAGCCGCCTAAAAAGAAACCAGCTCAAAAGAAAAAGAAGCCGGGCCGCAGAGAGAGGATGTGCATGAAAATCGAAAATGATTGTATTTTTGAAGTCAAGTATGAAGGTAAGGTAACAGGTTACGCGTGCTTGGTGGGGGACAAAGTAATGAAACCAGCACACGTAAAGGGGACCATCGATAACGCGGACCTGGCCAAACTGGCCTTTAAGCGGTCATCTAAGTATGACCTTGAATGCGCGCAGATACCCGTGCACATGAAGTCCGACGCTTCGAAGTTCACCCATGAGAAACCAGAGGGGTACTACAACTGGCACCACGGAGCAGTACAGTACTCAGGAGGCCGGTTCACCATCCCCACAGGTGCTGGCAAACCAGGGGACAGCGGCAGACCGATCTTCGACAACAAGGGACGCGTGGTGGCCATAGTCTTAGGAGGAGCTAATGAAGGAGCCCGTACAGCCCTCTCGGTGGTGACCTGGAATAAAGACATTGTCACTAAAATCACCCCCGAGGGGGCCGAAGAGTGGAGTCTTGCCATCCCAGTCATGTGCCTGCTGGCAAATACCACGTTCCCCTGCTCCCAGCCCCCTTGCACTCCCTGCTGCTATGAAAGGGAACCAGAGGAAACCCTACGCATGCTTGAGGACAACGTCATGAGACCTGGGTACTATCAGCTGCTACAAGCATCCTTAACATGTTCTCCCCACCGTCAGCGACGCAGTACCAAGGACAACTTCAATGTCTATAAAGCCACAAGACCGTACTTAGCTCACTGTCCCGACTGTGGAGAAGGGCACTCGTGCCATAGTCCCGTAGCATTAGAACGCATCAGAAATGAAGCGACAGACGGGACGCTGAAAATCCAGGTCTCCTTGCAAATCGGAATAAAGACGGATGATAGCCACGATTGGACCAAGCTGCGTTACATGGACAACCACACGCCAGCGGACGCAGAGAGGGCGGGGCTATTTGTAAGAACATCAGCACCGTGCACGATTACTGGAACAATGGGACACTTCATCCTGACCCGATGTCCGAAAGGGGAAACTCTGACGGTGGGATTCACTGACAGTAGGAAGATCAGTCACTCATGTACGCACCCATTTCACCACGACCCTCCTGTGATAGGCCGGGAGAAATTCCATTCCCGACCGCAGCACGGTAAAGAGCTGCCTTGCAGCACGTACGTGCAGAGCACCGCCGCAACTACCGAGGAGATAGAGGTACACATGCCCCCAGACACCCCTGATCGCACATTGATGTCACAACAGTCCGGCAACGTAAAGATCACAGTTAATGGCCAGACGGTGCGGTACAAGTGTAATTGCGGTGGCTCAAATGAAGGACTAATAACTACAGACAAAGTGATTAATAACTGCAAAGTTGATCAATGTCATGCCGCGGTCACCAATCACAAAAAGTGGCAGTACAACTCCCCTCTGGTCCCGCGTAATGCTGAACTTGGGGACCGAAAAGGAAAAATCCACATCCCGTTTCCGCTGGCAAATGTAACATGCAGGGTGCCTAAAGCAAGGAACCCCACCGTGACGTACGGGAAAAACCAAGTCATCATGCTACTGTATCCCGACCACCCAACACTCCTGTCCTACCGGAACATGGGAGAAGAACCAAACTACCAAGAAGAGTGGGTGACGCATAAGAAGGAAGTCGTGCTAACCGTGCCGACTGAAGGGCTCGAGGTCACGTGGGGTAACAACGAGCCGTATAAGTATTGGCCGCAGTTATCTACAAACGGTACAGCCCATGGCCACCCGCATGAGATAATTCTGTATTATTATGAGCTGTACCCTACTATGACTGTAGTAGTTGTGTCAGTGGCCTCGTTCGTACTCCTGTCGATGGTGGGTGTGGCAGTGGGGATGTGCATGTGTGCACGACGCAGATGCATCACACCGTACGAACTGACACCAGGAGCTACCGTCCCTTTCCTGCTTAGCTTAATATGCTGCATCAGAACAGCTAAAGCGGCCACATACCAAGAGGCTGCGGTATACCTGTGGAATGAACAGCAACCTTTGTTTTGGCTACAAGCCCTTATTCCGCTGGCAGCCCTGATTGTCCTATGCAACTGTCTGAGACTCTTACCATGCTGCTGTAAAACGTTGGCTTTTTTAGCCGTAATGAGCGTCGGTGCCCACACTGTGAGCGCGTACGAACACGTAACAGTGATCCCGAACACGGTGGGAGTACCGTATAAGACTCTAGTCAATAGACCGGGCTACAGTCCCATGGTATTGGAGATGGAACTACTGTCAGTCACTTTGGAGCCAACGCTATCGCTTGATTACATCACGTGCGAGTACAAAACCGTTATCCCGTCTCCGTACGTGAAATGCTGCGGTACAGCAGAGTGCAAGGACAAAAACCTACCTGACTACAGCTGTAAGGTCTTCACCGGCGTCTACCCATTTATGTGGGGCGGAGCCTACTGCTTCTGCGACGCTGAAAACACGCAATTGAGCGAAGCACACGTGGAGAAGTCCGAATCATGCAAAACAGAATTTGCATCAGCATACAGGGCTCATACCGCATCCGCATCAGCTAAGCTCCGCGTCCTTTACCAAGGAAATAACATCACTGTAACTGCCTATGCTAACGGCGACCATGCCGTCACAGTTAAGGACGCCAAATTCATTGTGGGGCCAATGTCTTCAGCCTGGACACCTTTCGACAACAAAATTGTGGTGTACAAAGGTGACGTCTATAACATGGACTACCCGCCCTTTGGCGCAGGAAGACCAGGACAATTTGGCGATATCCAAAGTCGCACACCTGAGAGTACAGACGTCTATGCTAATACACAACTGGTACTGCAGAGACCGGCTGCGGGTACGGTACATGTGCCATACTCTCAGGCACCATCTGGCTTTAAGTATTGGCTAAAAGAACGAGGGGCGTCGCTGCAGCACACAGCACCATTTGGCTGCCAAATAGCAACAAACCCGGTAAGAGCGGTGAATTGCGCCGTAGGGAACATGCCCATCTCCATCGACATACCGGATGCGGCCTTCATTAGGGTCGTCGACGCGCCCTCTTTAACGGACATGTCGTGCGAGGTACCAGCCTGCACCCATTCCNNNNATTTCGGGGGCGTCGCCATTATTAAATATGCAGCCAGCAAGAAAGGCAAGTGTGCGGTGCATTCGATGACCAACGCCGTCACAATTCGGGAAGCTGAGATAGAAGTTGAAGGGAATTCTCAGCTGCAAATCTCTTTCTCGACGGCCTTGGCCAGCGCCGAATTCCGCGTACAAGTCTGTTCTACACAAGTACACTGTGTAGCCGAGTGCCACCCTCCGAAGGACCACATAGTCAATTACCCGGCGTCACATACCACCCTCGGGGTCCAGGACANNNNNNNNNNNNNNNNNNNNNNNNNNNNNNNNNNNNNNNNNNNNNNNNGANTNNTTGTCGCTGTTGCAGCACTGATCCTAATCGTGGTGCTATGCGTGTCGTTCAGCAGGCACTAA
		</sequence>
		<sequence>
			<taxon idref="166|Brazil|RJ|Duque-de-Caxias|2018-05-09"/>
			NNNNNNNNNNNNNNNNNNNNNNNNNNNNNNNNNNNNNNNNNNNNNNNNNNNNNNNNNNNNNNNNNNNNNNNNNNNNNNNNNNNNNNNNNNNNNNNNNNNNNNNNNNNNNNNNNNNNNNNNNNNNNNNNNNNNNNNNNNNNNNNNNNNNNNNNNNNNNNNNNNNNNNNNNNNNNNNNNNNNNNNNNNNNNNNNNNNNNNNNNNNNNNNAGGAGGATGATGTCGGACAGGAAGTACCACTGCGTCTGCCCGATGCGCAGCGCAGAAGATCCCGAGAGACTCGCCAATTATGCGAGAAAGCTAGCATCTGCTGCAGGAAAAGTCCTGGACAGAAACATCTCTGGAAAGATCGGGGACTTACAAGCAGTAATGGCCGTGCCAGACACGGAGACGCCAACATTCTGCTTGCACACAGATGTCTCATGTAGACAGAGAGCAGACGTCGCGATATACCAAGACGTCTATGCTGTACACGCACCCACGTCGCTATACCACCAGGCGATTAAAGGGGTCCGAGTGGCGTACTGGGTAGGGTTCGACACAACCCCGTTCATGTACAATGCCATGGCGGGTGCCTACCCCTCATATTCGACAAACTGGGCAGACGAGCAGGTACTGAAGGCTAAGAACATAGGATTATGTTCAACAGACCTGACGGAAGGTAGACGAGGTAAATTGTCTATTATGAGAGGGAAGAAGCTAAAACCGTGTGACCGTGTGCTGTTCTCAGTAGGGTCAACGCTCTACCCGGAAAGCCGCAAGCTACTTAAGAGCTGGCACTTACCATCGGTGTTCCATCTAAAGGGCAAACTCAGCTTCACATGCCGCTGTGATACAGTGGTTTCGTGCGAGGGCTACGTCGTTAAGAGAATAACGATGAGCCCAGGCCTTTATGGAAAAACCACAGGGTATGCGGTAACCCACCACGCAGACGGATTCTTGATGTGCAAGACTACCGACACGGTTGACGGCGAAAGAGTGTCATTCTCGGTGTGCACATACGTGCCGGCGACCATTTGTGATCAAATGACCGGCATCCTTGCTACAGAAGTCACGCCGGAGGATGCACAGAAGCTGTTGGTGGGGCTGAACCAGAGAATAGTGGTTAACGGCAGAACGCAACGGAATACGAACACCATGAAAAACTATCTGCTTCCCGTGGTCGCCCAAGCCTTCAGTAAGTGGGCAAAGGAGTGCCGGAAAGACATGGAAGATGAAAAACTCCTGGGGGTCAGAGAAAGAACACTGACCTGCTGCTGTCTATGGGCATTCAAGAAGCAGAAAACACACACNNNNNNNNNNNNNNNNGATACCCAGTCAATTCAGAAGGTTCAGGCCGAGTTTGACAGCTTTGTGGTACCGAGCCTGTGGTCGTCCGGGTTGTCAATCCCCTTGAGGACTAGAATCAAATGGTTGTTAAGCAAGGTGCCAAAAACCGACCTGATCCCATATAGCGGGGACGCCCAAGAAGCCCGGGACGCAGAAAAAGAAGCAGAGGAAGAACGAGAAGCAGAACTGACTCGTGAAGCCCTACCACCTCTACAGGCAGCACAGGAAGATGTTCAGGTCGAAATCGACGTGGAACAGCTTGAGGACAGAGCGGGTGCAGGAATAATAGAGACTCCTAGAGGAGCTATCAAAGTTACTGCCCAACCAACAGACCACGTCGTGGGAGAGTACCTGGTACTTTCCCCGCAGACCGTACTACGGAGCCAGAAGCTCAGCCTAATTCACGCTTTGGCGGAGCAAGTGAAGACGTGCACGCACAGCGGACGAGCAGGGAGGTACGCGGTCGAAGCGTACGACGGCCGAGTCCTAGTGCCCTCAGGCTATGCAATCTCGCCTGAAGACTTCCAGAGTCTAAGCGAAAGCGCAACGATGGTGTATAACGAAAGAGAGTTCGTAAACAGAAAGCTACACCACATTGCGATGCACGGACCAGCCCTGAACACCGACGAAGAGTCGTATGAGCTGGTGAGGGCAGAGAGGACAGAACACGAGTACGTCTACGATGTGGACCAGAGAAGATGCTGTAAGAAGGAAGAAGCTGCAGGACTGGTACTGGTGGGCGACTTGACTAATCCGCCCTACCACGAATTCGCATATGAAGGGCTAAAAATCCGCCCTGCCTGCCCATACAAAATTGCAGTCATAGGAGTCTTCGGAGTACCAGGATCCGGCAAGTCAGCTATTATCAAGAACCTAGTTACCAGGCAAGACCTGGTGACTAGCGGAAAGAAAGAAAACTGCCAAGAAATCACCACCGACGTGATGAGACAGAGAGGTCTAGAGATATCTGCACGTACGGTTGACTCGCTGCTCTTGAATGGATGCAACAGGTCAGTCGACGTGTTGTACGTAGACGAGGCGTTTGCGTGCCACTCTGGAACGTTACTTGCTTTGATCGCCTTGGTTAGACCAAGGCAGAAAGTTGTACTCTGTGGTGACCCGAAGCAGTGCGGCTTCTTCAATATGATGCAGATGAAAGTCAACTATAATCACAACATCTGCACCCAAGTGTACCACAAAAGTATCTCCAGGCGGTGTACACTGCCTGTGACCGCCATTGTGTCATCGTTGCATTACGAAGGCAAAATGCGCACTACGAATGAGTACAACAAGCCGATTGTAGTGGACACTACAGGCTCAACAAAACCTGACCCTGGAGATCTCGTGTTAACGTGCTTCAGAGGGTGGGTTAAACAACTGCAAATTGACTATCGTGGATACGAGGTCATGACAGCAGCCGCATCCCAAGGGTTAACNNNNNNNNNNNNNNNNNNNNNNNNNNNNNNNNNNNNNNNNNNNNNNNNNNNNNNNNNNNNNNNNNNNNNNNNNNNNNNNNNNNNNNNNNNNNNNNNNNNNNNNNNNNNNNGGAAGACACTTTCCGGTGACCCGTGGATAAAGACGCTGCAGAACCCACCGAAAGGAAACTTCAAAGCAACTATCAAGGAGTGGGAGGTGGAGCATGCATCAATAATGGCGGGCATCTGCAGTCACCAAATGACCTTTGATACATTCCAAAACAAAGCCAATGTTTGTTGGGCTAAGAGCTTGGTCCCTATCCTCGAAACAGCGGGGATAAAACTAAATGATAGGCAGTGGTCCCAGATAATTCAAGCCTTCAAAGAAGATAAAGCATACTCACCTGAAGTAGCCCTGAATGAAATATGCACGCGCATGTATGGGGTGGATTTAGACAGTGGGCTATTTTCTAAACCATTGGTGTCTGTGTATTACTCGGATAACCACTGGGATAATAGGCCTGGAGGGAAGATGTTCGGATTCAACCCCGAGGCAGCATCCATTCTAGAAAGAAAGTATCCATTCACAAAAGGGAAGTGGAACATCAACAAGCAGATCTGTGTGACCACCAGGAGGATAGAAGACTTTAACCCTACCACCAATATTATACCGGCCAATAGGAGACTACCACACTCATTAGTGGCCGAACACCGCCCAGTAAAAGGGGAAAGAATGGAATGGCTGGTTAATAAGATAAACGGCCACCACGTGCTCCTGGTCAGTGGCTATAATCTTGTACTGCCTACTAAGAGAGTCACTTGGGTAGCGCCACTAGGTGTCCGCGGAGCGGACTACACATACAACCTAGAGTTGGGTCTGCCAGCAACGCTTGGCAGGTATGACCTAGTGGTCATAAACATCCACACACCTTTTCGCATACACCATTACCAACAGTGCGTAGACCACGCAATGAAACTGCAAATGCTCGGGGGTGACTCATTGAGACTGCTCAAACCGGGTGGCTCTCTATTGATCAGAGCATATGGTTACGCAGATAGAACCAGTGAACGAGTCATCTGCGTGTTGGGACGCAAGTTCAGATCGTCTAGAGCGTTGAAACCACCATGTGTCACCAGCAACACTGAGATGTTTTTTCTATTCAGCAACTTTGACAATGGCAGAAGGAATTTCACAACTCATGTCATGAATAATCAACTGAATGCAGCCTTTGTAGGACAGGCCACCCGAGCAGGATGTGCACCGTCGTACCGGGTAAAACGCATGGACATCGCGAAGAACGATGAAGAGTGCGTAGTTAACGCCGCTAACCCTCGCGGGTTACCGGGTGACGGTGTTTGCAAGGCAGTATACAAAAAATGGCCGGAGTCCTTTAAGAATAGTGCAACACCAGTGGGAACCGCAAAAACAGTCATGTGCGGTACGTATCCAGTAATCCACGCCGTTGGACCGAATTTCTCTAATTATTTGGAATCTGAAGGGGACCGGGAATTGGCAGCTGCCTATCGAGAAGTCGCAAAGGAAGTAACTAGACTGGGAGTAAATAGTGTAGCTATACCTCTCNNNNNNNNNNNNNNNNNNNNNNNNNNNNNNNNNNNNNNNNNNNNNNNNNNNNNNNNNNNNNNCACAGCCATGGACTCGACGGATGCAGACGTGGTCATCTACTGTCGCGACAAAGAATGGGAGAAGAAAATATCCGAGGCCATACAGATGCGGACTCAAGTGGAGTTGCTGGATGAGCACATCTCCATAGACTGCGATATTGTTCGCGTGCACCCTGACAGCAGCTTGGCAGGCAGAAAAGGATACAGCACCACGGAAGGCGCACTGTACTCATATCTAGAAGGGACTCGTTTTCACCAGACGGCAGTGGACATGGCAGAGATATATACTATGTGGCCAAAGCAAACAGAGGCCAACGAGCAAGTCTGCCTATATGCCCTGGGGGAAAGTATTGAATCGATCAGGCAGAAATGCCCGGTGGATGATGCAGATGCATCGTCTCCTCCAAAAACTGTCCCGTGCCTTTGCCGTTACGCCATGACTCCGGAACGCGTCACCAGACTTCGCATGAACCACGTCACAAGTATAATTGTGTGTTCCTCGTTTCCCCTTCCAAAGTACAAAATAGAAGGAGTGCAAAAAGTCAAATGCTCTAAGGTAATGCTATTTGACCACAACGTGCCATCACGCGTAAGTCCAAGGGAATATAGATCTTCCCCGGAGGCTGCACAGGAAGCGAGTACAACCACGTCACTGACGCNNNNNNNNNNNNNNNNNNNNNNNNNNNNNNNNNNNNNNNNNNNNNNNNNNNNNNNNNNNNNNNNNNNNNNNNNNNNNNNNNNNNNNNNNNNNNNNNNNNNNNNNNNNNNNNNNNNNNNNNNNNNNNNNNNNNNNNNNNNNNNNNNNNNNNNNNNAATGAGCACCGTACCTGTCGCGCCGCCCAGAAGAAGGCGAGGGAGAAACCTGACTGTGACATGCGACGAGAGAGAAGGGAACATAACACCCATGGCTAGCGTCCGATTCTTTAGGGCAGAGCTGCGTCCGGTCGTACAAGAAACAGCGGAGACGCGTGACACAGCAATGTCTCTTCAGGCACCGCCGAGTACCGCCACGGAACTGAATCATCCGCCGATCTCCTTCGGAGCACCAAGCGAGACGTTCCCCATCACATTTGGGGACTTCAACGAAGGAGAAATCGAAAGCTTGTCTTCTGAGCTGCTAACTTTCGGAGACTTCCTACCCGGAGAAGTGGATGACTTGACAGATAGCGACTGGTCCACGTGCTCAGACACGGACGACGAGTTATGACTAGACAGGGCAGGTGGGTATATATTCTCGTCGGACACCGGTCCAGGTCATTTACAACAGAAGTCAGTACGCCAGTCAGTGCTGCCGGTGAACACCCTGGAGGAAGTCCACGAGGAGAAGTGTTACCCACCTAAGTTGGATGAAGTAAAGGAGCAACTATTACTTAAGAAACTCCAGGAGAGTGCATCCATGGCCAACAGAAGCAGGTACCAGTCGCGCAAAGTAGAAAACATGAAAGCAACAATCATCCAGAGACTAAAGAGAGGCTGTAGACTATACTTAATGTCAGAGACCTCAAAAGTCCCTACTTACCGGACCACATATCCGGCGCCTGTGTACTCGCCTCCGGTCAACGTCCGACTGTCCAACCCCGAGTCCGCAGTGGCAGCATGCAATGAGTTCCTAGCTAGAAACTATCCAACTGTCTCATCATACCAAATTACCGACGAGTATGATGCATATTTAGACATGGTGGACGGGTCGGAGAGTTGCCTGGATCGAGCGACATTCAATCCGTCAAAACTTAGGAGCTACCCGAAACAGCACGCTTACCATGCGCCCTCCATCAGAAGCGCTGTACCGTCCCCATTCCAGAACACACTACAGAATGTACTGGCAGCAGCCACGAAAAGAAACTGCAACGTCACACAGATGAGGGAATTACCCACTTTGGACTCAGCAGTATTCAACGTGGAGTGTTTTAAAAAATTCGCATGCAACCAAGAATACTGGGAAGAATTTGCTGCCAGCCCTATTAGGATAACAACTGAGAATTTAACAACCTATGTTACTAAACTAAAAGGGCCAAAAGCAGCAGCGCTATTTGCAAAAACCCACAATCTGCTGCCACTGCAGGAAGTACCAATGGATAGGTTCACAGTAGATATGAAAAGGGACGTGAAGGTGACTCCTGGTACAAAGCACACAGAGGAAAGACCTAAGGTGCAGGTTATACAGGCGGCTGAACCCTTGGCGACAGCATACCTATGTGGGATTCACAGAGAGCTGGTTAGGAGGCTGAACGCCGTCCTCCTACCCAATGTACATACACTATTTGATATGTCTGCCGAGGATTTCGATGCCATCATAGCCGCACACTTTAAGCCAGGAGACACTGTTTTAGAAACGGACATAGCCTCCTTTGACAAGAGCCAAGATGATTCACTTGCGCTTACTGCCTTGATGTTGTTAGAAGATTTAGGGGTGGATCACTCCCTGTTGGACTTGATAGAGGCCGCTTTTGGAGAGATTTCCAGCTGTCATCTACCGACAGGTACGCGCTTCAAGTTCGGCGCCATGATGAAATCTGGTATGTTCCTAACTCTGTTCGTCAACACATTGCTAAACATCACCATCGCTAGCCGCGTGCTGGAAGATCGTCTGACAAAATCCGCGTGCGCGGCCTTCATCGGCGACGACAACATAATACATGGAGTCGTCTCCGATGAATTGATGGCAGACAGATGCGCCACTTGGATGAACATGGAAGTGAAGATCATAGATGCAGTTGTATCCTTGAAAGCCCCTTACTTTTGTGGAGGGTTTATACTGCACGATACTGTGACGGGAACAGCCTGCAGAGTGGCAGACCCGCTAAAAAGGCTATTCAAACTGGGCAAACCGCTAGCGGCAGGTGACGAACAAGATGAAGATAGAAGACGAGCGCTGGCTGACGAAGTGATCAGATGGCAACGAACAGGGCTAATTGATGAGTTGGAGAAAGCGGTATACTCTAGGTATGAAGTGCAGGGTATATCAGTTGTGGTAATGTCCATGGCCACCTTTGCAAGCTCCAGATCTAACTTCGAGAAGCTCAGAGGACCCGTCATAACTTTGTACGGCGGTCCTAAATAGNNNNNNNNNNNNNNNNNNNNNNNNNNNNNNNNNNNNNNNNNNNNNNNNNNNNNNNNNNNNNNNNNNNNNNNNNNNNNNNNNNNNNNNNNNNNNNNNNNNNNNNNNNNNNNNNNNNNNNNNNNNNNNNNNNNNNNNNNNNNNNNNNNNNNNNNNNNNNNNNNNNNNNNNNNNNNNNNNNNNNNNNNNNNNNNNNNNNNNNNNNNNNNNNNNNNNNNNNNNNNNNNNNNNNNNNNNNNNNNNNNNNNNNNNNNNNNNNNNNNNNNNNNNNNNNNNNNNNNNNAAAAGAAAAAGAAGCCGGGCCGCAGAGAGAGGATGTGCATGAAAATCGAAAATGATTGTATTTTTGAAGTCAAGTATGAAGGTAAGGTAACAGGTTACGCGTGCTTGGTGGGGGACAAAGTAATGAAACCAGCACACGTAAAGGGGACCATCGATAACGNNNNNNNNNNNNNNNNNNNNNNNNNNNNNNNNNNNNNNNNNNNNNNNNNNNNNNNNNNNNNNNNNNNNNNNNNNNNNNNNNNNNNNNNNNNNNNNNNNNNNNNNNNNNNNNNNNNNNNNNNNNNNNNNNNNNNNNNNNNNNNACAGTACTCAGGAGGCCGGTTCACCATCCCCACAGGTGCTGGCAAACCAGGGGACAGCGGCAGACCGATCTTCGACAACAAGGGACGCGTGGTGGCCATAGTCTTAGGAGGAGCTAATGAAGGAGCCCGTACAGCCCTCTCGGTGGTGACCTGGAATAAAGACATTGTCACTAAAATCACCCCCGAGGGGGCCGAAGAGTGGAGTCTTGCCATCCCAGTCATGTGCCTGCTGGCAAATACCACGTTCCCCTGCTCCCAGCCCCCTTGCACTCCCTGCTGCTATGAAAGGGAACCAGAGGAAACCCTACGCATGCTTGAGGACAACGTCATGAGACCTGGGTACTATCAGCTGCTACAAGCATCCTTAACATGTTCTCCCCACCGTCNNNNNNNNNNNNNNNNNNNNNNNNNNNNNNNNNNNNNNNNNNNNNNNNNNNNNNNNNNNNNNNNNNNNNNNNNNNNNNNNNNNNNNNNNNNCCATAGTCCCGTAGCATTAGAACGCATCAGAAATGAAGCGACAGACGGGACGCTGAAAATCCAGGTCTCCTTGCAAATCGGAATAAAGACGGATGATAGCCACGATTGGACCAAGCTGCGTTACATGGACAACCACACGCCAGCGGACGCAGAGAGGGCGGGGCTATTTGTAAGAACATCAGCACCGTGCACGATTACTGGAACAATGGGACACTTCATCCTGACCCGATGTCCGAAAGGGGAAACTCTGACGGTGGGATTCACTGACAGTAGGAAGATCAGTCACTCATGTACGCACCCATTTCACCACGACCCTCCTGTGATAGGCCGGGAGAAATTCCATTCCCGACCGCAGCACGGTAAAGAGCTGCCTTGCAGCACGTACGTGCAGAGCACCGCCGCAACTACCGAGGAGATAGAGGTACACATGCCCCCAGACACCCCTGATCGCACACTGATGTCACAACAGTCCGGCAACGTAAAGATCACAGTTAATGGCCAGACGGTGCGGTACAAGTGTAATTGCGGTGGCTCAAATGAAGGACTAATAACTACAGACAAAGTGATTAATAACTGCAAAGTTGATCAATGTCATGCCGCGGTCACCAATCACAAAAAGTGGCAGTACAACTCCCCTCTGGTCCCGCGTAATGCTGAACTTGGGGACCGAAAAGGAAAAATCCACATCCCGTTTCCGCTGGCAAATGTAACATGCAGGGTGCCTAAAGCAAGGAACCCCACCGTGACGTACGGGAAAAACCAAGTCATCATGCTACTGTATCCCGACCACCCAACACTCCTGTCCTACCGGAACATGGGAGAAGAACCAAACTACCAAGAAGAGTGGGTGACGCATAAGAAGGAAGTCGTGCTAACCGTGCCGACTGAAGGGCTCGAGGTCACGTGGGGTAACAACGAGCCGTATAAGTATTGGCCGCAGTTATCTACAAACGGTACAGCCCATGGCCACCCGCATGAGATAATTCTGTATTATTATGAGCTGTACCCTACTATGACTGTAGTAGTTGTGTCAGTGGCCTCGTTCGTACTCCTGTCGATGNNNNNNNNNNNNNNNNNNNNNNNNNNNNNNNNNNNNNGCAGATGCATCACACCGTACGAACTGACACCAGGAGCTACCGTCCCTTTCCTGCTTAGCCTAATATGCTGCATCAGAACAGCTAAAGCGGCCACATACCAAGAGGCTGCGGTATACCTGTGGAATGAACAGCAACCTTTGTTTTGGCTACAAGCCCTTATTCCGCTGGCAGCCCTGATTGTCCTATGCAACTGTCTGAGACTCTTACCATGCTGCTGTAAAACGTTGGCTTTTTTAGCCGTAATGAGCGTCGGTGCCCACACTGTGAGCGCGTACGAACACGTAACAGTGATCCCGAACACGGTGGGAGTACCGTATAAGACTCTAGTCAATAGACCGGGCTACAGTCCCATGGTATTGGAGATGGAACTACTGTCAGTCACTTTGGAGCCAACGCTATCGCTTGATTACATCACGTGCGAGTACAAAACCGTTATCCCGTCTCCGTACGTGAAATGCTGCGGTACAGCAGAGTGCAAGGACAAAAACCTACCTGACTACAGCTGTAAGGTCTTCACCGGCGTCTACCCATTTATGTGGGGCGGAGCCTACTGCTTCTGCGACGCTGAAAACACGCAATTGAGCGAAGCACACGTGGAGAAGTCCGAATCATGCAAAACAGAATTTGCATCAGCATACAGGGCTCATACCGCATCCGCATCAGCTAAGCTCCGCGTCCTTTACCAAGGAAATAACATCACTGTAACTGCCTATGCTAACGGCGACCATGCCGTCACAGTTAAGGACGCCAAATTCATTGTGGGGCCAATGTCTTCAGCCTGGACACCTTTCGACAACAAAATTGTGGTGTACAAAGGTGACGTCTATAACATGGACTACCCGCCCTTTGGCGCAGGAAGACCAGGACAATTTGGCGATATCCAAAGTCGCACACCTGAGAGTACAGACGTCTATGCTAATACACAACTGGTACTGCAGAGACCGGCTGCGGGTACGGTACATGTGCCATACTCTCAGGCACCATCTGGCTTTAAGTATTGGCTAAAAGAACGAGGGGCGTCGCTGCAGCACACAGCACCATTTGGCTGCCAAATAGCAACAAACCCGGTAAGAGCGATGAATTGCGCCGTAGGGAACATGCCCATCTCCATCGACATACCGGATGCGGCCTTCATTAGGGTCGTCGACGCGCCCTCTTTAACGGACATGTCGTGCGAGGTACCAACCTGCACCCATTCCTCAGATTTCGGGGGCGTCGCCATTATTAAATATGCAGCCAGCAAGAAAGGCAAGTGTGCGGTGCATTCGATGACCAACGCCGTCACAATTCGGGAAGCTGAGATAGAAGTTGAAGGGAATTCTCAGCTGCAAATCTCTTTCTCGACGGCCTTGGCCAGCGCCGAATTCCGCGTACAAGTCTGTTCTACACAAGTACACTGTNNNNNNNNNNNNNNNNNNNNNNNNNNNNNNNNNNNNNNNNNNNNNNNNNNNNNNNNNNNNNNNNNNNNNNNNNNNNNNNNNNNNNNNNNNNNNNNNNNNNNNNNNNNNNNNNNNNNNNNNNNNNNNNNNNNNNNNNNNNNNNNNNNNNNNNNNNNNNNNNNNNTGCTATGCGTGTCGTTCAGCAGGCACTAN
		</sequence>
		<sequence>
			<taxon idref="170|Brazil|RJ|Duque-de-Caxias|2018-05-14"/>
			ATGGATCCTGTGTACGTGGACATAGACGCTGACAGCGCCTTTTTGAAGGCCCTGCAACGTGCGTACCCCATGTTTGAGGTGGAACCCAGGCAGGTCACACCGAATGACCATGCTAATGCTAGAGCGTTCTCNNNNNNNNNNNNNNNNNNNNNNNNNNNNNNNNNNNNNNNNNNNNNNNNNNNNNNNNNNNNNNNNNNNNNNNNNNNNNNNNNNNNNNNGTCGGACAGGAAGTACCACTGCGTCTGCCCGATGCGCAGCGCAGAAGATCCCGAGAGACTCGCCAATTATGCGAGAAAGCTAGCATCTGCTGCAGGAAAAGTCCTGGACAGAAACATCTCTGGAAAGATCGGGGACTTACAAGCAGTAATGGCCGTGCCAGACACGGAGACGCCAACATTCTGCTTGCACACAGATGTCTCATGTAGACAGAGAGCAGACGTCGCGATATACCAAGACGTCTATGCTGTACACGCACCCACGTCGCTATACCACCAGGCGATTAAAGGGGTCCGAGTGGCGTACTGGGTAGGGTTCGACACAACCCCGTTCATGTACAATGCCATGGCGGGTGCCTACCCCTCATATTCGACAAACTGGGCAGACGAGCAGGTACTGAAGGCTAAGAACATAGGATTATGTTCAACAGACCTGACGGAAGGTAGACGAGGTAAATTGTCTATTATGAGAGGGAAGAAGCTAAAACCGTGTGACCGTGTGCTGTTCTCAGTAGGGTCAACGCTCTACCCGGAAAGCCGCAAGCTACTTAAGAGCTGGCACTTACCATCGGTGTTCCATCTAAAGGGCAAACTCAGCTTCACATGCCGCTGTGATACAGTGGTTTCGTGCGAGGGCTACGTCGTTAAGAGAATAACGATGAGCCCAGGCCTTTATGGAAAAACCACAGGGTATGCGGTAACCCACCACGCAGACGGATTCTTGATGTGCAAGACTACCGACACGGTTGACGGCGAAAGAGTGTCATTCTCGGTGTGCACATACGTGCCGGCGACCATTTGTGATCAAATGACCGGCATCCTTGCTACAGAAGTCACGCCGGAGGATGCACAGAAGCTGTTGGTGGGGCTGAACCAGAGAATAGTGGTTAACGGCAGAACGCAACGGAATACGAACACCATGAAAAACTATCTGCTTCCCGTGGTCGCCCAAGCCTTCAGTAAGTGGGCAAAGGAGTGCCGGAAAGACATGGAAGATGAAAAACTCCTGGGGGTCAGAGAAAGAACACTGACCTGCTGCTGTCTATGGGCATTCAAGAAGCAGNNNNNNNNNNNNNNNNNNNNNNNNNNNNNTACCCAGTCAATTCAGAAGGTTCAGGCCGAGTTTGACAGCTTTGTGGTACCGAGCCTGTGGTCGTCCGGGTTGTCAATCCCCTTGAGGACTAGAATCAAATGGTTGTTAAGCAAGGTGCCAAAAACCGACCTGATCCCATATAGCGGGGACGCCCAAGAAGCCCGGGACGCAGAAAAAGAAGCAGAGGAAGAACGAGAAGCAGAACTGACTCGTGAAGCCCTACCACCTCTACAGGCAGCACAGGAAGATGTTCAGGTCGAAATCGACGTGGAACAGCTTGAGGACAGAGCGGGTGCAGGAATAATAGAGACTCCTAGAGGAGCTATCAAAGTTACTGCCCAACCAACAGACCACGTCGTGGGAGAGTACCTGGTACTTTCCCCGCAGACCGTACTACGGAGCCAGAAGCTCAGCCTAATTCACGCTTTGGCGGAGCAAGTGAAGACGTGCACGCACAGCGGACGAGTAGGGAGGTACGCGGTCGAAGCGTACGACGGCCGAGTCCTAGTGCCCTCAGGCTATGCAATTTCGCCTGAAGACTTCCAGAGTCTAAGCGAAAGCGCAACGATGGTGTATAACGAAAGAGAGTTCGTAAACAGAAAGCTACACCACATTGCGATGCACGGACCAGCCCTGAACACCGACGAAGAGTCGTATGAGCTGGTGAGGGCAGAGAGGACAGAACATGAGTACGTCTACGATGTGGACCAGAGAAGATGCTGTAAGAAGGAAGAAGCTGCAGGACTGGTACTGGTGGGCGACTTGACTAATCCGCCCTACCACGAATTCGCATATGAAGGGCTAAAAATCCGCCCTGCCTGCCCATACAAAATTGCAGTCATAGGAGTCTTCGGAGTACCAGGATCCGGCAAGTCAGCTATTATCAAGAACCTAGTTACCAGGCAAGACCTGGTGACTAGCGGAAAGAAAGAAAACTGCCAAGAAATCACCACCGACGTGATGAGACAGAGAGGTCTAGAGATATCTGCACGTACGGTTGACTCGCTGCTCTTGAATGGATGCAACAGGCCAGTCGACGTGTTGTACGTAGACGAGGCGTTTGCGTGCCACTCTGGAACGTTACTTGCTTTGATCGCCTTGGTTAGACCAAGGCAGAAAGTTGTACTCTGTGGTGACCCGAAGCAGTGCGGCTTCTTCAATATGATGCAGATGAAAGTCAACTATAATCACAACATCTGCACCCAAGTGTACCACAAAAGTATCTCCAGGCGGTGTACACTGCCTGTGACCGCCATTGTGTCATCGTTGCATTACGAAGGCAAAATGCGCACTACGAATGAGTACAACAAGCCGATTGTAGTGGACACTACAGGCTCAACAAAACCTGACCCTGGAGATCTCGTGTTAACGTGCTTCAGAGGGTGGGTTAAACAACTGCAAATTGACTATCGTGGATACGAGGTCATGACAGCAGCCGCATCCCAAGGGTTAACCAGAAAAGGAGTTTATGCAGTTAGGCAAAAAGTTAATGAAAACCCGCTCTATGCATCAACGTCAGAGCACGTCAACGTACTCCTAACACGTACGGAAGGTAAACTGGTATGGAAGACACTTTCCGGTGACCCGTGGATAAAGACGCTGCAGAACCCACCGAAAGGAAACTTCAAAGCAACTATCAAGGAGTGGGAGGTGGAGCATGCATCAATAATGGCGGGCATCTGCAGTCACCAAATGACCTTTGATACATTCCAAAACAAAGCCAATGTTTGTTGGGCTAAGAGCTTGGTCCCTATCCTCGAAACAGCGGGGATAAAACTAAATGATAGGCAGTGGTCCCAGATAATTCAAGCCTTCAAAGAAGATAAAGCATACTCACCTGAAGTAGCCCTGAATGAAATATGCACACGCATGTATGGGGTGGATTTAGACAGTGGGCTATTTTCTAAACCATTGGTGTCTGTGTATTACGCGGATAACCACTGGGATAATAGGCCTGGAGGGAAGATGTTCGGATTCAACCCCGAGGCAGCATCCATTCTAGAAAGAAAGTATCCATTCACAAAAGGGAAATGGAACATCAACAAGCAGATCTGCGTGACCACCAGGAGGATAGAAGACTTTAACCCTACCACCAATATTATACCGGCCAATAGGAGACTACCACACTCATTAGTGGCCGAACACCGCCCAGTAAAAGGGGAAAGAATGGAATGGCTGGTTAATAAGATAAACGGCCACCACGTGCTCCTGGTCAGTGGCTATAATCTTGTACTGCCTACTAAGAGAGTCACTTGGGTAGCGCCACTAGGTGTCCGCGGAGCGGACTACACATACAACCTAGAGTTGGGTCTGCCAGCAACGCTTGGCAGGTATGACCTAGTGGTCATAAACATCCACACACCTTTTCGCATACACCATTACCAACAGTGCGTAGACCACGCAATGAAACTGCAAATGCTCGGGGGTGACTCATTGAGACTGCTCAAACCGGGTGGCTCTCTATTGATCAGAGCATATGGTTACGCAGATAGAACCAGTGAACGAGTCATCTGCGTGTTGGGACGCAAGTTCAGATCGTCTAGAGCGTTGAAACCACCATGTGTCACCAGCAACACTGAGATGTTTTTCCTATTCAGCAACTTTGACAATGGCAGAAGGAATTTCACAACTCATGTCATGAATAATCAACTGAATGCAGCCTTTGTAGGACAGGCCACCCGAGCAGGATGTGCACCGTCGTACCGGGTAAAACGCATGGACATCGCGAAGAACGATGAAGAGTGCGTAGTTAACGCCGCTAACCCTCGCGGGTTACCGGGTGACGGTGTTTGCAAGGCAGTATACAAAAAATGGCCGGAGTCCTTTNNGAATAGTGCAACACCAGTGGGAACCGCAAAAACAGTCATGTGCGGTACGTATCCAGTAATCCACGCCGTTGGACCGAACTTCTCTAATTATTTGGAATCTGAAGGGGACCGGGAATTGGCAGCTGCCTATCGAGAAGTCGCAAAGGAAGTAACTAGACTGGGAGTAAATAGTGTAGCTATACCTCTCCTCTCCACAGGTGNNNNNNNNNNNNNNNNNNNNAGGCTGACCCAGTCACTGAACCACCTCTTCACAGCCATGGACTCGACGGATGCAGACGTGGTCATCTACTGTCGCGACAAAGAATGGGAGAAGAAAATATCCGAGGCCATACAGATGCGGACTCAAGTGGAGTTGCTGGATGAGCACATCTCCATAGACTGCGATATTGTTCGCGTGCACCCTGACAGCAGCTTGGCAGGCAGAAAAGGATACAGCACCACGGAAGGCGCACTGTACTCATATCTAGAAGGGACTCGTTTTCACCAGACGGCAGTGGACATGGCAGAGATATATACTATGTGGCCAAAGCAAACAGAGGCCAACGAGCAAGTCTGCCTATATGCCCTGGGGGAAAGTATTGAATCGATCAGGCAGAAATGCCCGGTGGATGATGCAGATGCATCGTCTCCTCCAAAAACTGTCCCGTGCCTTTGCCGTTACGCCATGACTCCGGAACGCGTCACCCGACTTCGCATGAACCACGTCACAAGTATAATTGTGTGTTCCTCGTTTCCCCTTCCAAAGTACAAAATAGAAGGAGTGCAAAAAGTCAAATGCTCTAAGGTAATGCTATTTGACCACAACGTGCCATCACGCGTAAGTCCAAGGGAATATAGATCTTCCCCGGAGGCTGCACAGGAAGCGAGTACAACCACGTCACTGACGCATAGCCAATTCGACCTAAGCGTTGACGGCGAGATACTACCCGTCCCGTCAGATCTGGATGCTGACGCCCCAGCCCTANNNNNNNNNNNNNNNNNNNNNNNNNNNNNNNNNNNNNNNNNNNNNNNNNNNNNNNNNNCGGCCGTGTCTGACTGGGTAATGAGCACCGTACCTGTCGCGCCGCCCAGAAGAAGGCGAGGGAGAAACCTGACTGTGACATGCGACGAGAGAGAAGGGAACATAACACCCATGGCTAGCGTCCGATTCTTTAGGGCAGAGCTGCGTCCGGTCGTACAAGAAACAGCGGAGACGCGTGACACAGCAATGTCTCTTCAGGCACCGCCGAGTACCGCCACGGAACTGAATCATCCGCCGATCTCCTTCGGAGCACCAAGCGAGACGTTCCCCATCACATTTGGGGACTTCAACGAAGGAGAAATCGAAAGCTTGTCTTCTGAGCTGCTAACTTTCGGAGACTTCCTACCCGGAGAAATGGATGACTTGACAGATAGCGACTGGTCCACGTGCTCAGACACGGACGACGAGTTATGACTAGACAGGGCAGGTGGGTATATATTCTCGTCGGACACCGGTCCAGGTCATTTACAACAGAAGTCAGTACGCCAGTCAGTGCTGCCGGTGAACACCCTGGAGGAAGTCCACGAGGAGAAGTGTTACCCACCTAAGTTGGATGAAGTAAAGGAGCAACTATTACTTAAGAAACTCCAGGAGAGTGCATCCATGGCCAACAGAAGCAGGTACCAGTCGCGCAAAGTAGAAAACATGAAAGCAACAATCATCCAGAGACTAAAGAGAGGCTGTAGACTATACTTAATGTCAGAGACCTCAAAAGTCCCTACTTACCGGACCACATATCCGGCGCCTGTGTACTCGCCTCCGATCAACGTCCGACTGTCCAACCCCGAGTCCGCAGTGGCAGCATGCAATGAGTTCCTAGCTAGAAACTATCCAACTGTCTCATCATACCAAATTACCGACGAGTATGATGCATATTTAGACATGGTGGACGGGTCGGAGAGTTGCCTGGATCGAGCGACATTCAATCCGTCAAAACTTAGGAGCTACCCGAAACAGCACGCTTACCATGCGCCCTCCATCAGAAGCGCTGTACCGTCCCCATTCCAGAACACACTACAGAATGTACTGGCAGCAGCCACGAAAAGAAACTGCAACGTCACACAGATGAGGGAATTACCCACTTTGGACTCAGCAGTATTCAACGTGGAGTGTTTTAAAAAATTCGCATGCAACCAAGAATACTGGGAAGAATTTGCTGCCAGCCCTATTAGGATAACAACTGAGAATTTAACAACCTATGTTACTAAACTAAAAGGGCCAAAAGCAGCAGCGCTATTTGCAAAAACCCACAATCTGCTGCCACTGCAGGAAGTACCAATGGATAGGTTCACAGTAGATATGAAAAGGGACGTGAAGGTGACTCCTGGTACAAAGCACACAGAGGAAAGACCTAAGGTGCAGGTTATACAGGCGGCTGAACCCTTGGCGACAGCATACCTATGTGGGATTCACAGAGAGCTGGTTAGGAGGCTGAATGCCGTCCTCCTACCCAATGTACATACACTATTTGATATGTCTGCCGAGGATTTCGATGCCATCATAGCCGCACACTTTAAGCCAGGAGACACTGTTTTAGAAACGGACATAGCCTCCTTTGACAAGAGCCAAGATGATTCACTTGCGCTTACTGCCTTGATGTTGTTAGAAGATTTAGGGGTGGATCACTCCCTGTTGGACTTGATAGAGGCCGCTTTTGGAGAGATTTCCAGCTGTCATCTACCGACAGGTACGCGCTTCAAGTTCGGCGCCATGATGAAATCTGGTATGTTCCTAACTCTGTTCGTCAACACATTGCTAAACATCNNNNNNNNNNNCCGCGTGCTGGAAGATCGTCTGACAAAATCCGCGTGCGCGGCCTTCATCGGCGACGACAACATAATACATGGAGTCGTCTCCGATGAATTGATGGCAGCCAGATGCGCCACTTGGATGAACATGGAAGTGAAGATCATAGATGCAGTTGTATCCTTGAAAGCCCCTTACTTTTGTGGAGGGTTTATACTGCACGATACTGTGACGGGAACAGCCTGCAGAGTGGCAGACCCGCTAAAAAGGCTATTCAAACTGGGCAAACCGCTAGCGGCAGGTGACGAACAAGATGAAGATAGAAGACGAGCGCTGGCTGACGAAGTGATCAGATGGCAACGAACAGGGCTAATTGATGAGTTGGAGAAAGCGGTATACTCTAGGTATGAAGTGCAGGGTATATCAGTTGTGGTAATGTCCATGGCCACCTTTGCAAGCTCCAGATCTAACTTCGAGAAGCTCAGAGGACCCGTCATAACTTTGTACGGCGGTCCTAAATAGNNNNNNNNNNNNNNNNNNNNNNNNNNNNNNNNNNNNNNNNNNNNNNNNNNNNNNNNNNNNNNNNNNNNNNNNNNNNNNNNNNNNNNNNNNNNNNNNNNNNNNNNNNNNNNNNNNNNNNNNNNNNNNNNNNNNNNNNNNNNNNNNNNNNNNNNNNNNNNNNNNNNNNNNNNNNNNNNNNNNNNNNNNNNNNNNNNNNNNNNNNNNNNNNNNNNNNNNNNNNNNNNNNNNNNNNNNAACAACACAAACCAAAAGAAGCAGCCGCCTAAAAAGAAACCAGCTCAAAAGAAAAAGAAGCCGGGCCGCAGAGAGAGGATGTGCATGAAAATCGAAAATGATTGTATTTTTGAAGTCAAGTATGAAGGTAAGGTAACAGGTTACGCGTGCTTGGTGGGGGACAAAGTAATGAAACCAGCACACGTAAAGGGGACCATCGATAACGCGGACCTGGCCANNNNNNNNNNNNNNNNNNNNNNNNNNNNNNNNNNNNNNNNNNNNNNNNNNNNNNNNNNNNTGAAGTCCGACGCTTCGAAGTTCACCCATGAGAAACCAGAGGGGTACTACAACTGGCACCACGGAGCAGTACAGTACTCAGGAGGCCGGTTCACCATCCCCACAGGTGCTGGCAAACCAGGGGACAGCGGCAGACCGATCTTCGACAACAAGGGACGCGTGGTGGCCATAGTCTTAGGAGGAGCTAATGAAGGAGCCCGTACAGCCCTCTCGGTGGTGACCTGGAATAAAGACATTGTCACTAAAATCACCCCCGAGGGGGCCGAAGAGTGGAGTCTTGCCATCCCAGTCATGTGCCTGCTGGCAAATACCACGTTCCCCTGCTCCCAGCCCCCTTGCACTCCCTGCTGCTATGAAAGGGAACCAGAGGAAACCCTACGCATGCTTGAGGACAACGTCATGAGACCTGGGTACTATCAGCTGCTACAAGCATCCTTAACATGTTCTCCCCACCGTCAGCGACGCAGTACCAAGGACAACTTCAATGTCTATAAAGCCACAAGACCGTACTTAGCTCACTGTCCCGACTGTGGAGAAGGGCACTCGTGCCATAGTCCCGTAGCATTAGAACGCATCAGAAATGAAGCGACAGACGGGACGCTGAAAATCCAGGTCTCCTTGCAAATCGGAATAAAGACGGATGATAGCCACGATTGGACCAAGCTGCGTTACATGGACAACCACACGCCAGCGGACGCAGAGAGGGCGGGGCTATTTGTAAGAACATCAGCACCGTGCACGATTACTGGAACAATGGGACACTTCATCCTGACCCGATGTCCGAAAGGGGAAACTCTGACGGTGGGATTCACTGACAGTAGGAAGATCAGTCACTCATGTACGCACCCATTTCACCATGACCCTCCTGTGATAGGCCGGGAGAAATTCCATTCCCGACCGCAGCACGGTAAAGAGCTGCCTTGCAGCACGTACGTGCAGAGCACCGCCGCAACTACCGAGGAGATAGAGGTACACATGCCCCCAGACACCCCTGATCACACATTGATGTCACAACAGTCCGGCAACGTAAAGATCACAGTTAATGGCCAGACGGTGCGGTACAAGTGTAATTGCGGTGGCTCAAATGAAGGACTAATAACTACAGACAAAGTGATTAATAACTGCAAAGTTGATCAATGTCATGCCGCGGTCACCAATCACAAAAAGTGGCAGTACAACTCCCCTCTGGTCCCGCGTAATGCTGAACTTGGGGACCGAAAAGGAAAAATCCACATCCCGTTTCCGCTGGCAAATGTAACATGCAGGGTGCCTAAAGCAAGGAACCCCACCGTGACGTACGGGAAAAACCAAGTCATCATGCTACTGTATCCCGACCACCCAACACTCCTGTCCTACCGGAACATGGGAGAAGAACCAAACTACCAAGAAGAGTGGGTGACGCATAAGAAGGAAGTCGTGCTAACCGTGCCGACTGAAGGGCTCGAGGTCACGTGGGGTAACAACGAGCCGTATAAGTATTGGCCGCAGTTATCTACAAACGGTACAGCCCATGGCCACCCGCATGAGATAATTCTGTATTATTATGAGCTGTACCCTACTATGACTGTAGTAGTTGTGTCAGTGGCCTCGTTCGTACTCCTGTCGATGGTGGGTGTGGCAGTGGGGATGTGCATGTGTGCACGACGCAGATGCATTACACCGTACGAACTGACACCAGGAGCTACCGTCCCTTTCCTGCTTAGCCTAATATGCTGCATCAGAACAGCTAAAGCGGCCACATACCAAGAGGCTGCGGTATACCTGTGGAATGAGCAGCAACCTTTGTTTTGGCTACAAGCCCTTATTCCGCTGGCAGCCCTGATTGTCCTATGCAACTGTCTGAGACTCTTACCATGCTGCTGTAAAACGTTGGCTTTTTTAGCCGTAATGAGCGTCGGTGCCCACACTGTGAGCGCGTACGAACACGTAACAGTGATCCCGAACACGGTGGGAGTACCGTATAAGACTCTAGTCAATAGACCGGGCTACAGTCCCATGGTATTGGAGATGGAACTACTGTCAGTCACTTTGGAGCCAACGCTATCGCTTGATTACATCACGTGCGAGTACAAAACCGTTATCCCGTCTCCGTACGTGAAATGCTGCGGTACAGCAGAGTGCAAGGACAAAAACCTACCTGACTACAGCTGTAAGGTCTTCACCGGCGTCTACCCATTTATGTGGGGCGGAGCCTACTGCTTCTGCGACGCTGAAAACACGCAATTGAGCGAAGCACACGTGGAGAAGTCCGAATCATGCAAAACAGAATTTGCATCAGCATACAGGGCTCATACCGCATCCGCATCAGCTAAGCTCCGCGTCCTTTACCAAGGAAATAACATCACTGTAACTGCCTATGCTAACGGCGACCATGCCGTCACAGTTAAGGACGCCAAATTCATTGTGGGGCCAATGTCTTCAGCCTGGACACCTTTCGACAACAAAATTGTGGTGTACAAAGGTGACGTCTATAACATGGACTACCCGCCCTTTGGCGCAGGAAGACCAGGACAATTTGGCGATATCCAAAGTCGCACACCTGAGAGTAAAGACGTCTATGCTAATACACAACTGGTACTGCAGAGACCGGCTGCGGGTACGGTACATGTGCCATACTCTCAGGCACCATCTGGCTTTAAGTATTGGCTAAAAGAACGAGGGGCGTCGCTGCAGCACACAGCACCATTTGGCTGCCAAATAGCAACAAACCCGGTAAGAGCGGTGAATTGCGCCGTAGGGAACATGCCCATCTCCATCGACATACCGGATGCGGCCTTCATTAGGGTCGTCGACGCGCCCTCTTTAACGGACATGTCGTGCGAGGTACCAGCCTGCACCCATTCCTNNNATTTCGGGGGCGTCGCCATTATTAAATATGCAGCCAGCAAGAAAGGCAAGTGTGCGGTGCATTCGATGACCAACGCCGTCACAATTCGGGAAGCTGAGATAGAAGTTGAAGGGAATTCTCAGCTGCAAATCTCTTTCTCGACGGCCTTGGCCAGCGCCGAATTCCGCGTACAAGTCTGTTCTACACAAGTACACTGTGTAGCCGAGTGCCACCCTCCGAAGGACCACATAGTCAATTACCCGGCGTCACNNNNNNNNNNNNNNNNNNNNNNNNNNNNNNNNNNNNNNNNNNNNNNNNNNNNNNNNNNNNNNNNNNNNNNNNNNNNNNNNNNNNNNNNNNNNNNNNNNNNNNNNNNNNNNNNNNNNNNNNNNNNNNNNNNNNNNNNNNNN
		</sequence>
		<sequence>
			<taxon idref="174|Brazil|RJ|Duque-de-Caxias|2018-05-17"/>
			ATGGATCCTGTGTACGTGGACATAGACGCTGACAGCGCCTTTTTGAAGGCCCTGCAACGTGCGTACCCCATGTTTGAGGTGGAACCCAGGCAGGTCACACCGAATGACCATGCTAATGCTAGAGCGTTCTCGCATCTAGCTATAAAACTAATANNNNNGGAAATTGATCCCGACTCAACCATCCTGGACATCGGCAGTGCANNNNCAAGGAGGATGATGTCGGACAGGAAGTACCACTGCGTCTGCCCGATGCGCAGCGCAGAAGATCCCGAGAGACTCGCCAATTATGCGAGAAAGCTAGCATCTGCTGCAGGAAAAGTCCTGGACAGAAACATCTCTGGAAAGATCGGGGACTTACAAGCAGTAATGGCCGTGCCAGACACGGAGACGCCAACATTCTGCTTGCACACAGATGTCTCATGTAGACAGAGAGCAGACGTCGCGATATACCAAGACGTCTATGCTGTACACGCACCCACGTCGCTATACCACCAGGCGATTAAAGGGGTCCGAGTGGCGTACTGGGTAGGGTTCGACACAACCCCGTTCATGTACAATGCCATGGCGGGTGCCTACCCCTCATATTCGACAAACTGGGCAGACGAGCAGGTACTGAAGGCTAAGAACATAGGATTATGTTCAACAGACCTGACGGAAGGTAGACGAGGTAAATTGTCTATTATGAGAGGGAAGAAGCTAAAACCGTGTGACCGTGTGCTGTTCTCAGTAGGGTCAACGCTCTACCCGGAAAGCCGCAAGCTACTTAAGAGCTGGCACTTACCATCGGTGTTCCATCTAAAGGGCAAACTCAGCTTCACATGCCGCTGTGATACAGTGGTTTCGTGCGAGGGCTACGTCGTTAAGAGAATAACGATGAGCCCAGGCCTTTATGGAAAAACCACAGGGTATGCGGTAACCCACCACGCAGACGGATTCTTGATGTGCAAGACTACCGACACGGTTGACGGCGAAAGAGTGTCATTCNNNNNNNNCACATACGTGCCGGCGACCATTTGTGATCAAATGACCGGCATCCTTGCTACAGAAGTCACGCCGGAGGATGCACAGAAGCTGTTGGTGGGGCTGAACCAGAGAATAGTGGTTAACGGCAGAACGCAACGGAATACGAACACCATGAAAAACTATCTGCTTCCCGTGGTCGCCCAAGCCTTCAGTAAGTGGGCAAAGGAGTGCCGGAAAGACATGGAAGATGAAAAACTCCTGGGGGTCAGAGAAAGAACACTGACCTGCTGCTGTCTATGGGCATTCAAGAAGCAGAAAACACACACGGTCTACAAGAGGCCTGATACCCAGTCAATTCAGAAGGTTCAGGCCGAGTTTGACAGCTTTGTGGTACCGAGCCTGTGGTCGTCCGGGTTGTCAATCCCCTTGAGGACTAGAATCAAATGGTTGTTAAGCAAGGTGCCAAAAACCGACCTGATCCCATATAGCGGGGACGCCCAAGAAGCCCGGGACGCAGAAAAAGAAGCAGAGGAAGAACGAGAAGCAGAACTGACTCGTGAAGCCCTACCACCTCTACAGGCAGCACAGGAAGATGTTCAGGTCGAAATCGACGTGGAACAGCTTGAGGACAGAGCGGGTGCAGGAATAATAGAGACTCCTAGAGGAGCTATCAAAGTTACTGCCCAACCAACAGACCACGTCGTGGGAGAGTACCTGGTACTTTCCCCGCAGACCGTACTACGGAGCCAGAAGCTCAGCCTAATTCACGCTTTGGCGGAGCAAGTGAAGACGTGCACGCACAGCGGACGAGCAGGGAGGTACGCGGTCGAAGCGTACGACGGCCGAGTCCTAGTGCCCTCAGGCTATGCAATCTCGCCTGAAGACTTCCAGAGTCTAAGCGAAAGCGCAACGATGGTGTATAACGAAAGAGAGTTCGTAAACAGAAAGCTACACCACATTGCGATGCACGGACCAGCCCTGAACACCGACGAAGAGTCGTATGAGCTGGTGAGGGCAGAGAGGACAGAACACGAGTACGTCTACGATGTGGACCAGAGAAGATGCTGTAAGAAGGAAGAAGCTGCAGGACTGGTACTGGTGGGCGACTTGACTAATCCGCCCTACCACGAATTCGCATATGAAGGGCTAAAAATCCGCCCTGCCTGCCCATACAAAATTGCAGTCATAGGAGTCTTCGGAGTNNNAGGATCCGGCAAGTCAGCTATTATCAAGAACCTAGTTACCAGGCAAGACCTGGTGACTAGCGGAAAGAAAGAAAACTGCCAAGAAATCACCACCGACGTGATGAGACAGAGAGGTCTAGAGATATCTGCACGTACGGTTGACTCGCTGCTCTTGAATGGATGCAACAGGCCAGTCGACGTGTTGTACGTAGACGAGGCGTTTGCGTGCCACTCTGGAACGTTACTTGCTTTGATCGCCTTGGTTAGACCAAGGCAGAAAGTTGTACTCTGTGGTGACCCGAAGCAGTGCGGCTTCTTCAATATGATGCAGATGAAAGTCAACTATAATCACAACATCTGCACCCAAGTGTACCACAAAAGTATCTCCAGGCGGTGTACACTGCCTGTGACCGCCATTGTGTCATCGTTGCATTACGAAGGCAAAATGCGCACTACGAATGAGTACAACAAGCCGATTGTAGTGGACACTACAGGCTCAACAAAACCTGACCCTGGAGATCTCGTGTTAACGTGCTTCAGAGGGTGGGTTAAACAACTGCAAATTGACTATCGTGGATACGNNNNNNNNNNNNNNNNNNNNNCCCAAGGGTTAANNNNNNNNNNNNNNNNNNNNNNNNNNNNNNNNNNNNNNNNNNNNNNNNNNNNNNNNNNNNNNNNNNNNNNNNNNNNNNNNNNCCTAACACGTACGGAAGGTAAACTGGTATGGAAGACACTTTCCGGTGACCCGTGGATAAAGACGCTGCAGAACCCACCGAAAGGAAACTTCAAAGCAACTATCAAGGAGTGGGAGGTGGAGCATGCATCAATAATGGCGGGCATCTGCAGTCACCAAATGACCTTTGATACATTCCAAAACAAAGCCAATGTTTGTTGGGCTAAGAGCTTGGTCCCTATCCTCGAAACAGCGGGGATAAAACTAAATGATAGGCAGTGGTCCCAGATAATTCAAGCCTTCAAAGAAGATAAAGCATACTCACCTGAAGTAGCCCTGAATGAAATATGCACGCGCATGTATGGGGTGGATTTAGACAGTGGGCTATTTTCTAAACCATTGGTGTCTGTGTATTACTCGGATAACCACTGGGATAATAGGCCTGGAGGGAAGATGTTCGGATTCAACCCCGAGGCAGCATCCATTCTAGAAAGAAAGTATCCATTCACAAAAGGGAAGTGGAACATCAACAAGCAGATCTGTGTGACCACCAGGAGGATAGAAGACTTTAACCCTACCACCAATATTATACCGGCCAATAGGAGACTACCACACTCATTAGTGGCCGAACACCGCCCAGTAAAAGGGGAAAGAATGGAATGGCTGGTTAATAAGATAAACGGCCACCACGTGCTCCTGGTCAGTGGCTATAATCTTGTACTGCCTACTAAGAGAGTCACTTGGGTAGCGCCACTAGGTGTCCGCGGAGCGGACTACACATACAACCTAGAGTTGGGTCTGCCAGCAACGCTTGGCAGGTATGACCTAGTGGTCATAAACATCCACACACCTTTTCGCATACACCATTACCAACAGTGCGTAGACCACGCAATGAAACTGCAAATGCTCGGGGGTGACTCATTGAGACTGCTCAAACCGGGTGGCTCTCTATTGATCAGAGCATATGGTTACGCAGATAGAACCAGTGAACGAGTCATCTGCGTGTTGGGACGCAAGTTCAGATCGTCTAGAGCGTTGAAACCACCATGTGTCACCAGCAACACTGAGATGTTTTTCCTATTCAGCAACTTTGACAATGGCAGAAGGAATTTCACAACTCATGTCATGAATAATCAACTGAATGCAGCCTTTGTAGGACAGGCCACCCGAGCAGGATGTGCACCGTCGTACCGGGTAAAACGCATGGACATCGCGAAGAACGATGAAGAGTGCGTAGTTAACGCCGCTAACCCTCGCGGGTTACCGGGTGACGGTGTTTGCAAGGCAGTATACAAAAAATGGCCGGAGTCCTTTAAGAATAGTGCAACACCAGTGGGAACCGCAAAAACAGTCATGTGCGGTACGTATCCAGTAATCCACGCCGTTGGACCGAATTTCTCTAATTATTTGGAATCTGAAGGGGACCGGGAATTGGCAGCTGCCTATCGAGAAGTCGCAAAGGAAGTAACTAGACTGGGAGTAAATAGTGTAGCTATACCTCTCCTCTCCACAGGTGTNNNNNNNNGANNNNNAGATAGGCTGACCCAGTCACTGAACCACCTCTTCACAGCCATGGACTCGACGGATGCAGACGTGGTCATCTACTGTCGCGACAAAGAATGGGAGAAGAAAATATCCGAGGCCATACAGATGCGGACTCAAGTGGAGTTGCTGGATGAGCACATCTCCATAGACTGCGATATTGTTCGCGTGCACCCTGACAGCAGCTTGGCAGGCAGAAAAGGATACAGCACCACGGAAGGCGCACTGTACTCATATCTAGAAGGGACTCGTTTTCACCAGACGGCAGTGGACATGGCAGAGATATATACTATGTGGCCAAAGCAAACAGAGGCCAACGAGCAAGTCTGCCTATATGCCCTGGGGGAAAGTATTGAATCGATCAGGCAGAAATGCCCGGTGGATGATGCAGATGCATCGTCTCCTCCAAAAACTGTCCCGTGCCTTTGCCGTTACGCCATGACTCCGGAACGCGTCACCAGACTTCGCATGAACCACGTCACAAGTATAATTGTGTGTTCCTCGTTTCCCCTTCCAAAGTACAAAATAGAAGGAGTGCAAAAAGTCAAATGTTCTAAGGTAATGCTATTTGACCACAACGTGCCATCACGCGTAAGTCCAAGGGAATATAGATCTTCCCCGGAGGCTGCACAGGAAGCGAGCACAACCACGTCACTGACGCATAGCCAATTCGACCTAAGCGTTGACGGCGAGATACTACCCGTCCCGTCAGATCTGGATGCTGACGCCCCAGCCCTAGAACCAGCTCTAGACGACAGGGCGACACACACGTTGCCATCCACAACCGGAAACCTTGCGGCCGTGTCTGACTGGGTAATGAGCACCGTACCTGTCGCGCCGCCCAGAAGAAGGCGAGGGAGAAACCTGACTGTGACATGCGACGAGAGAGAAGGGAACATAACACCCATGGCTAGCGTCCGATTCTTTAGGGCAGAGCTGCGTCCGGTCGTACAAGAAACAGCGGAGACGCGTGACACAGCAATGTCTCTTCAGGCACCGCCGAGTACCGCCACGGAACTGAATCATCCGCCGATCTCCTTCGGAGCACCAAGCGAGACGTTCCCCATCACATTTGGGGACTTCAACGAAGGAGAAATCGAAAGCTTGTCTTCTGAGCTGCTAACTTTCGGAGACTTCCTACCCGGAGAAGTGGATGACTTGACAGATAGCGACTGGTCCACGTGCTCAGACACGGACGACGAGTTATGACTAGACAGGGCAGGTGGGTATATATTCTCGTCGGACACCGGTCCAGGTCATTTACAACAGAAGTCAGTACGCCAGTCAGTGCTGCCGGTGAACACCCTGGAGGAAGTCCACGAGGAGAAGTGTTACCCACCTAAGTTGGATGAAGTAAAGGAGCAACTATTACTTAAGAAACTCCAGGAGAGTGCATCCATGGCCAACAGAAGCAGGTACCAGTCGCGCAAAGTAGAAAACATGAAAGCAACAATCATCCAGAGACTAAAGAGAGGCTGTAGACTATACTTAATGTCAGAGACCTCAAAAGTCCCTACTTACCGGACCACATATCCGGCGCCTGTGTACTCGCCTCCGGTCAACGTCCGACTGTCCAACCCCGAGTCCGCAGTGGCAGCATGCAATGAGTTCCTAGCTAGAAACTATCCAACTGTCTCATCATACCAAATTACCGACGAGTATGATGCATATTTAGACATGGTGGACGGGTCGGAGAGTTGCCTGGATCGAGCGACATTCAATCCGTCAAAACTTAGGAGCTACCCGAAACAGCACGCTTACCATGCGCCCTCCATCAGAAGCGCTGTACCGTCCCCATTCCAGAACACACTACAGAATGTACTGGCAGCAGCCACGAAAAGAAACTGCAACGTCACACAGATGAGGGAATTACCCACTTTGGACTCAGCAGTATTCAACGTGGAGTGTTTTAAAAAATTCGCATGCAACCAAGAATACTGGGAAGAATTTGCTGCCAGCCCTATTAGGATAACAACTGAGAATTTAACAACCTATGTTACTAAACTAAAAGGGCCAAAAGCAGCAGCGCTATTTGCAAAAACCCACAATCTGCTGCCACTGCAGGAAGTACCAATGGATAGGTTCACAGTAGATATGAAAAGGGACGTGAAGGTGACTCCTGGTACAAAGCACACAGAGGAAAGACCTAAGGTGCAGGTTATACAGGCGGCTGAACCCTTGGCGACAGCATACCTATGTGGGATTCACAGAGAGCTGGTTAGGAGGCTGAACGCCGTCCTCCTACCCAATGTACATACACTATTTGATATGTCTGCCGAGGATTTCGATGCCATCATAGCCGCACACTTTAAGCCAGGAGACACTGTTTTAGAAACGGACATAGCCTCCTTTGACAAGAGCCAAGATGATTCACTTGCGCTTACTGCCTTGATGTTGTTAGAAGATTTAGGGGTGGATCACTCCCTGTTGGACTTGATAGAGGCCGCTTTTGGAGAGATTTCCAGCTGTCATCTACCGACAGGTACGCGCTTCAAGTTCGGCGCCATGATGAAATCTGGTATGTTCCTAACTCTGTTCGTCAACACATTGCTAAACATCACNNNNNNNNNCCGCGTGCTGGAAGATCGTCTGACAAAATCCGCGTGCGCGGCCTTCATCGGCGACGACAACATAATACATGGAGTCGTCTCCGATGAATTGATGGCAGACAGATGCGCCACTTGGATGAACATGGAAGTGAAGATCATAGATGCAGTTGTATCCTTGAAAGCCCCTTACTTTTGTGGAGGGTTTATACTGCACGATACTGTGACGGGAACAGCCTGCAGAGTGGCAGACCCGCTAAAAAGGCTATTCAAACTGGGCAAACCGCTAGCGGCAGGTGACGAACAAGATGAAGATAGAAGACGAGCGCTGGCTGACGAAGTGATCAGATGGCAACGAACAGGGCTAATTGATGAGTTGGAGAAAGCGGTATACTCTAGGTATGAAGTGCAGGGTATATCAGTTGTGGTAATGTCCATGGCCACCTTTGCAAGCTCCAGATCTAACTTCGAGAAGCTCAGAGGACCCGTCATAACTTTGTACGGCGGTCCTAAATAGNNNNNNNNNNNNNNNNNNNNNNNNNNNNNNNNNNNNNNNNNNNNNNNNNNNNNNNNNNNNNNGCGCCCCACTATCCAAGTAATCAGGCCCAGACCGCGCCCTCAGAGGCAAGCCGGGCAACTTGCCCAGCTGATCTCAGCAGTTAATAAACTGACAATGCGCGCGGTACCCCAACAGAAGCCANNNNNNNNNNNNNNNNNNNNNNNNNNNNNNNNNNNNNNNNNNNNNNNNNNNNNNNNNNNNNNNNNNNNNNNNNNNNNNNNNNNNNAGAAACCAGCTCAAAAGAAAAAGAAGCCGGGCCGCAGAGAGAGGATGTGCATGAAAATCGAAAATGATTGTATTTTTGAAGTCAAGTATGAAGGTAAGGTAACAGGTTACGCGTGCTTGGTGGGGGACAAAGTAATGAAACCAGCACACGTAAAGGGGACCATCGATAACGCGGACCTGGCCAAACTGGCCTTTAAGCGGTCATCTAAGTATGACCTTGAATGCGCGCAGATACCCGTGCACATGAAGTCCGACGCTTCGAAGTTCACCCATGAGAAACCAGAGGGGTACTACAACTGGCACCACGGAGCAGTACAGTACTCAGGAGGCCGGTTCACCATCCCCACAGGTGCTGGCAAACCAGGGGACAGCGGCAGACCGATCTTCGACAACAAGGGACGCGTGGTGGCCATAGTCTTAGGAGGAGCTAATGAAGGAGCCCGTACAGCCCTCTCGGTGGTGACCTGGAATAAAGACATTGTCACTAAAATCACCCCCGAGGGGGCCGAAGAGTGGAGTCTTGCCATCCCAGTCATGTGCCTGCTGGCAAATACCACGTTCCCCTGCTCCCAGCCCCCTTGCACTCCCTGTTGCTATGAAAGGGAACCAGAGGAAACCCTACGCATGCTTGAGGACAACGTCATGAGACCTGGGTACTATCAGCTGCTACAAGCATCCTTAACATGTTCTCCCCACCGTCAGCGACGCAGTACCAAGGACAACTTCAATGTCTATAAAGCCACAAGACCGTACTTAGCTCACTGTCCCGACTGTGGAGAAGGGCACTCGTGCCATAGTCCCGTAGCATTAGAACGCATCAGAAATGAAGCGACAGACGGGACGCTGAAAATCCAGGTCTCCTTGCAAATCGGAATAAAGACGGATGATAGCCACGATTGGACCAAGCTGCGTTACATGGACAACCACACGCCAGCGGACGCAGAGAGGGCGGGGCTATTTGTAAGAACATCAGCACCGTGCACGATTACTGGAACAATGGGACACTTCATCCTGACCCGATGTCCGAAAGGGGAAACTCTGACGGTGGGATTCACTGACAGTAGGAAGATCAGTCACTCATGTACGCACCCATTTCACCACGACCCTCCTGTGATAGGCCGGGAGAAATTCCATTCCCGACCGCAGCACGGTAAAGAGCTGCCTTGCAGCACGTACGTGCAGAGCACCGCCGCAACTACCGAGGAGATAGAGGTACACATGCCCCCAGACACCCCTGATCGCACACTGATGTCACAACAGTCCGGCAACGTAAAGATCACAGTTAATGGCCAGACGGTGCGGTACAAGTGTAATTGCGGTGGCTCAAATGAAGGACTAATAACTACAGACAAAGTGATTAATAACTGCAAGGTTGATCAATGTCATGCCGCGGTCACCAATCACAAAAAGTGGCAGTACAACTCCCCTCTGGTCCCGCGTAATGCTGAACTTGGGGACCGAAAAGGAAAAATCCACATCCCGTTTCCGCTGGCAAATGTAACATGCAGGGTGCCTAAAGCAAGGAACCCCACCGTGACGTACGGGAAAAACCAAGTCATCATGCTACTGTATCCCGACCACCCAACACTCCTGTCCTACCGGAACATGGGAGAAGAACCAAACTACCAAGAAGAGTGGGTGACGCATAAGAAGGAAGTCGTGCTAACCGTGCCGACTGAAGGGCTCGAGGTCACGTGGGGTAACAACGAGCCGTATAAGTATTGGCCGCAGTTATCTACAAACGGTACAGCCCATGGCCACCCGCATGAGATAATTCTGTATTATTATGAGCTGTACCCTACTATGACAGTAGTAGTTGTGTCAGTGGCCTCGTTCGTACTCCTGTCGATGGTGGGTGTGGCAGTGGGGATGTGCATGTGTGCACGACGCAGATGCATCACACCGTACGAACTGACACCAGGAGCTACCGTCCCTTTCCTGCTTAGCCTAATATGCTGCATCAGAACAGCTAAAGCGGCCACATACCAAGAGGCTGCGGTGTACCTGTGGAATGAACAGCAACCTTTGTTTTGGCTACAAGCCCTTATTCCGCTGGCAGCCCTGATTGTCCTATGCAACTGTCTGAGACTCTTACCATGCTGCTGTAAAACGTTGGCTTTTTTAGCCGTAATGAGCGTCGGTGCCCACACTGTGAGCGCGTACGAACACGTAACAGTGATCCCGAACACGGTGGGAGTACCGTATAAGACTCTAGTCAATAGACCGGGCTACAGTCCCATGGTATTGGAGATGGAACTACTGTCAGTCACTTTGGAGCCAACGCTATCGCTTGATTACATCACGTGCGAGTACAAAACCGTTATCCCGTCTCCGTACGTGAAATGCTGCGGTACAGCAGAGTGCAAGGACAAAAACCTACCTGACTACAGCTGTAAGGTCTTCACCGGCGTCTACCCATTTATGTGGGGCGGAGCCTACTGCTTCTGCGACGCTGAAAACACGCAATTGAGCGAAGCACACGTGGAGAAGTCCGAATCATGCAAAACAGAATTTGCATCAGCATACAGGGCTCATACCGCATCCGCATCAGCTAAGCTCCGCGTCCTTTACCAAGGAAATAACATCACTGTAACTGCCTATGCTAACGGCGACCATGCCGTCACAGTTAAGGACGCCAAATTCATTGTGGGGCCAATGTCTTCAGCCTGGACACCTTTCGACAACAAAATTGTGGTGTACAAAGGTGACGTCTATAACATGGACTACCCGCCCTTTGGCGCAGGAAGACCAGGACAATTTGGCGATATCCAAAGTCGCACACCTGAGAGTACAGACGTCTATGCTAATACACAACTGGTACTGCAGAGACCGGCTGCGGGTACGGTACATGTGCCATACTCTCAGGCACCATCTGGCTTTAAGTATTGGCTAAAAGAACGAGGGGCGTCGCTGCAGCACACAGCACCATTTGGCTGCCAAATAGCAACAAACCCGGTAAGAGCGATGAATTGCGCCGTAGGGAACATGCCCATCTCCATCGACATACCGGATGCGGCCTTCATTAGGGTCGTCGACGCGCCCTCTTTAACGGACATGTCGTGCGAGGTACCAACCTGCACCCATTCCTCAGATTTCGGGGGCGTCGCCATTATTAAATATGCAGCCAGCAAGAAAGGCAAGTGTGCGGTGCATTCGATGACCAACGCCGTCACAATTCGGGAAGCTGAGATAGAAGTTGAAGGGAATTCTCAGCTGCAAATCTCTTTCTCGACGGCCTTGGCCAGCGCCGAATTCCGCGTACAAGTCTGTTCTACACAAGTACACTGTGTAGCCGAGTGCCACCCTCCGAAGGACCACATAGTCAATTACCCGGCATCACATACCACCCTCGGGGTCCAGGACATTTCCGCTACGGNNNNNNNNNNNNNNNNNNNNNNNNNNNNNNNNNNNNNNNNNNNNNNNNNTGTTGCAGCACTGATTCTAATCGTGGTGCTATGCGTGTCGTTCAGCAGGCACTAA
		</sequence>
		<sequence>
			<taxon idref="181|Brazil|RJ|Duque-de-Caxias|2018-05-23"/>
			ATGGATCCTGTGTACGTGGACATAGACGCTGACAGCGCCTTTTTGAAGGCCCTGCAACGTGCGTACCCCATGTTTGAGGTGGAACCCAGGCAGGTCACACCGAATGACCATGCTAATGCTAGAGCGTTCTCGCATCTAGCTATAAAACTAATAGAGCAGGAAATTGATCCCGACTCAACCATCCTGGACATCGGCAGTGCACCAGCAAGGAGGATGATGTCGGACAGGAAGTACCACTGCGTCTGCCCGATGCGCAGCGCAGAAGATCCCGAGAGACTCGCCAATTATGCGAGAAAGCTAGCATCTGCTGCAGGAAAAGTCCTGGACAGAAACATCTCTGGAAAGATCGGGGACTTACAAGCAGTAATGGCCGTGCCAGACACGGAGACGCCAACATTCTGCTTGCACACAGATGTCTCATGTAGACAGAGAGCAGACGTCGCGATATACCAAGACGTCTATGCTGTACACGCACCCACGTCGCTATACCACCAGGCGATTAAAGGGGTCCGAGTGGCGTACTGGGTAGGGTTCGACACAACCCCGTTCATGTACAATGCCATGGCGGGTGCCTACCCCTCATATTCGACAAACTGGGCAGACGAGCAGGTACTGAAGGCTAAGAACATAGGATTATGTTCAACAGACCTGACGGAAGGTAGACGAGGTAAATTGTCTATTATGAGAGGGAAGAAGCTAAAACCGTGTGACCGTGTGCTGTTCTCAGTAGGGTCAACGCTCTACCCGGAAAGCCGCAAGCTACTTAAGAGCTGGCACTTACCATCGGTGTTCCATCTAAAGGGCAAACTCAGCTTCACATGCCGCTGTGATACAGTGGTTTCGTGCGAGGGCTACGTCGTTAAGAGAATAACGATGAGCCCAGGCCTTTATGGAAAAACCACAGGGTATGCGGTAACCCACCACGCAGACGGATTCTTGATGTGCAAGACTACCGACACGGTTGACGGCGAAAGAGTGTCATTCTCGGTGTGCACATACGTGCCGGCGACCATTTGTGATCAAATGACCGGCATCCTTGCTACAGAAGTCACGCCGGAGGATGCACAGAAGCTGTTGGTGGGGCTGAACCAGAGAATAGTGGTTAACGGCAGAACGCAACGGAATACGAACACCATGAAAAACTATCTGCTTCCCGTGGTCGCCCAAGCCTTCAGTAAGTGGGCAAAGGAGTGCCGGAAAGACATGGAAGATGAAAAACTCCTGGGGGTCAGAGAAAGAACACTGACCTGCTGCTGTCTATGGGCATTCAAGAAGCAGNNNNNNNNNNNNNNNNNNNNNNNNNNNNNTACCCAGTCAATTCAGAAGGTTCAGGCCGAGTTTGACAGCTTTGTGGTACCGAGCCTGTGGTCGTCCGGGTTGTCAATCCCCTTGAGGACTAGAATCAAATGGTTGTTAAGCAAGGTGCCAAAAACCGACCTGATCCCATATAGCGGGGACGCCCAAGAAGCCCGGGACGCAGAAAAAGAAGCAGAGGAAGAACGAGAAGCAGAACTGACTCGTGAAGCCCTACCACCTCTACAGGCAGCACAGGAAGATGTTCAGGTCGAAATCGACGTGGAACAGCTTGAGGGCAGAGCGGGTGCAGGAATAATAGAGACTCCTAGAGGAGCTATCAAAGTTACTGCCCAACCAACAGACCACGTCGTGGGAGAGTACCTGGTACTTTCCCCGCAGACCGTACTACGGAGCCAGAAGCTCAGCCTAATTCACGCTTTGGCGGAGCAAGTGAAGACGTGCACGCACAGCGGACGAGCAGGGAGGTACGCGGTCGAAGCGTACGACGGCCGAGTCCTAGTGCCCTCAGGCTATGCAATCTCGCCTGAAGACTTCCAGAGTCTAAGCGAAAGCGCAACGATGGTGTATAACGAAAGAGAGTTCGTAAACAGAAAGTTACACCACATTGCGATGCACGGACCAGCCCTGAACACCGACGAAGAGTCGTATGAGCTGGTGAGGGCAGAGAGGACAGAACACGAGTACGTCTACGATGTGGACCAGAGAAGATGCTGTAAGAAGGAAGAAGCTGCAGGACTGGTACTGGTGGGCGACTTGACTAATCCGCCCTACCACGAATTCGCATATGAAGGGCTAAAAATCCGCCCTGCCTGCCCATACAAAATTGCAGTCATAGGAGTCTTCGGAGTACCAGGATCTGGCAAGTCAGCTATTATCAAGAACCTAGTTACCAGGCAAGACCTGGTGACTAGCGGAAAGAAAGAAAACTGCCAAGAAATCACCACCGACGTGATGAGACAGAGAGGTCTAGAGATATCTGCACGTACGGTTGACTCGCTGCTCTTGAATGGATGCAACAGGCCAGTCGACGTGTTGTACGTAGACGAGGCGTTTGCGTGCCACTCTGGAACGTTACTTGCTTTGATCGCCTTGGTTAGACCAAGGCAGAAAGTTGTACTCTGTGGTGACCCGAAGCAGTGCGGCTTCTTCAATATGATGCAGATGAAAGTCAACTATAATCACAGCATCTGCACCCAAGTGTACCACAAAAGTATCTCCAGGCGGTGTACACTGCCTGTGACCGCCATTGTGTCATCGTTGCATTACGAAGGCAAAATGCGCACTACGAATGAGTACAACAAGCCGATTGTAGTGGACACTACAGGCTCAACAAAACCTGACGCTGGAGATCTCGTGTTAACGTGCTTCAGAGGGTGGGTTAAACAACTGCAAATTGACTATCGTGGATACGAGGTCATGACAGCAGCCGCATCCCAAGGGTTAACCAGAAAAGGAGTTTATGCAGTTAGGCAAAAAGTTAATGAAAACCCGCTCTATGCATCAACGTCAGAGCACGTCAACGTACTCCTAACACGCACGGAAGGTAAACTGGTATGGAAGACACTTTCCGGTGACCCGTGGATAAAGACGCTGCAGAACCCACCGAAAGGAAACTTCAAAGCAACTATCAAGGAGTGGGAGGTGGAGCATGCATCAATAATGGCGGGCATCTGCAGTCACCAAATGACCTTTGATACATTCCAAAACAAAGCCAATGTTTGTTGGGCTAAGAGCTTGGTCCCTATCCTCGAAACAGCGGGGATAAAACTAAATGATAGGCAGTGGTCCCAGATAATTCAAGCCTTCAAAGAAGATAAAGCATACTCACCTGAAGTAGCCCTGAATGAAATATGCACGCGCATGTATGGGGTGGATTTAGACAGTGGGCTATTTTCTAAACCATTGGTGTCTGTGTATTACGCGGATAACCACTGGGATAATAGGCCTGGAGGGAAGATGTTCGGATTCAACCCCGAGGCAGCATCCATTCTAGAAAGAAAGTATCCATTCACAAAAGGGAAGTGGAACATCAACAAGCAGATCTGCGTGACCACCAGGAGGATAGAAGACTTTAACCCTACCACCAATATTATACCGGCCAATAGGAGACTACCACACTCATTAGTGGCCGAACACCGCCCAGTAAAAGGGGAAAGAATGGAATGGCTGGTTAATAAGATAAACGGCCACCACGTGCTCCTGGTCAGTGGCTATAATCTTGTACTGCCTACTAAGAGAGTCACTTGGGTAGCGCCACTAGGTGTCCGCGGAGCGGACTACACATACAACCTAGAGTTGGGTCTGCCAGCAACGCTTGGCAGGTATGACCTAGTGGTCATAAACATCCACACACCTTTTCGCATACACCATTACCAACAGTGCGTAGACCACGCAATGAAACTGCAAATGCTCGGGGGTGACTCATTGAGACTGCTCAAACCGGGTGGCTCTCTATTGATCAGAGCATATGGTTACGCAGATAGAACCAGTGAACGAGTCATCTGCGTGTTGGGACGCAAGTTCAGATCGTCTAGAGCGTTGAAACCACCATGTGTCACCAGCAACACTGAGATGTTTTTCCTATTCAGCAACTTTGACAATGGCAGAAGGAACTTCACAACTCATGTCATGAATAATCAACTGAATGCAGCCTTTGTAGGACAGGCCACCCGAGCAGGATGTGCACCGTCGTACCGGGTAAAACGCATGGACATCGCGAAGAACGATGAAGAGTGCGTAGTTAACGCCGCTAACCCTCGCGGGTTACCGGGTGACGGTGTTTGCAAGGCAGTATACAAAAAATGGCCGGAGTCCTTTAAGAATAGTGCAACACCAGTGGGAACCGCAAAAACAGTCATGTGCGGCACGTATCCAGTAATCCACGCCGTTGGACCGAATTTCTCTAATTATTTGGAATCTGAAGGGGACCGGGAATTGGCAGCTGCCTATCGAGAAGTCGCAAAGGAAGTAACTAGACTGGGAGTAAATAGTGTAGCTATACCTCTCCTCTCCACAGGTGTATACTCAGGAGGGAAAGATAGGCTGACCCAGTCACTGAACCACCTCTTCACAGCCATGGACTCGACGGATGCAGACGTGGTCATCTACTGTCGCGACAAAGAATGGGAGAAGAAAATATCCGAGGCCATACAGATGCGGACTCAAGTGGAGTTGCTGGATGAGCACATCTCCATAGACTGCGATATTGTTCGCGTGCACCCTGACAGCAGCTTGGCAGGCAGAAAAGGATACAGCACCACGGAAGGCGCACTGTACTCATATCTAGAAGGGACTCGTTTTCACCAGACGGCAGTGGACATGGCAGAGATATATACTATGTGGCCAAAGCAAACAGAGGCCAACGAGCAAGTCTGCCTATATGCCCTGGGGGAAAGTATTGAATCGATCAGGCAGAAATGCCCGGTGGATGATGCAGATGCATCGTCTCCTCCAAAAACTGTCCCGTGCCTTTGCCGTTACGCCATGACTCCGGAACGCGTCACCCGACTTCGCATGAACCACGTCACAAGTATAATTGTGTGTTCCTCGTTTCCCCTTCCAAAGTACAAAATAGAAGGAGTGCAAAAAGTCAAATGCTCTAAGGTAATGCTATTTGACCACAACGTGCCATCACGCGTAAGTCCAAGGGAATATAGATCTTCCCCGGAGGCTGCACAGGAAGCGAGTACAACCACGTCACTGACGCATAGCCAATTCGACCTAAGCGTTGACGGCGAGATACTACCCGTCCCGTCAGATCTGGATGCTGACGCCCCAGCCCTAGAACCAGCTCTAGACGACAGGGCGACACACACGTTGCCATCCACAACCGGAAACCTTGCGGCCGTGTCTGACTGGGTAATGAGCACCGTACCTGTCGCGCCGCCCAGAAGAAGGCGAGGGAGAAACCTGACTGTGACATGCGACGAGAGAGAAGGGAACATAACACCCATGGCTAGCGTCCGATTCTTTAGGGCAGAGCTGCGTCCGGTCGTACAAGAAACAGCGGAGACGCGTGACACAGCAATGTCTCTTCAGGCACCGCCGAGTACCGCCACGGAACTGAATCATCCGCCGATCTCCTTCGGAGCACCAAGCGAGACGTTCCCCATCACATTTGGGGACTTCAACGAAGGAGAAATCGAAAGCTTGTCTTCTGAGCTGCTAACTTTCGGAGACTTCCTACCCGGAGAAGTGGATGACTTGACAGATAGCGACTGGTCCACGTGCTCAGACACGGACGACGAGTTATGACTAGACAGGGCAGGTGGGTATATATTCTCGTCGGACACCGGTCCAGGTCATTTACAACAGAAGTCAGTACGCCAGTCAGTGCTGCCGGTGAACACCCTGGAGGAAGTCCACGAGGAGAAGTGTTACCCACCTAAGTTGGATGAAGTAAAGGAGCAACTATTACTTAAGAAACTCCAGGAGAGTGCATCCATGGCCAACAGAAGCAGGTACCAGTCGCGCAAAGTAGAAAACATGAAAGCAACAATCATCCAGAGACTAAAGAGAGGCTGTAGACTATACTTAATGTCAGAGACCTCAAAAGTCCCTACTTACCGGACCACATATCCGGCGCCTGTGTACTCGCCTCCGGTCAACGTCCGACTGTCCAACCCCGAGTCCGCAGTGGCAGCATGCAATGAGTTCCTAGCTAGAAACTATCCAACTGTCTCATCATACCAAATTACCGACGAGTATGATGCATATTTAGACATGGTGGACGGGTCGGAGAGTTGCCTGGATCGAGCGACATTCAATCCGTCAAAACTTAGGAGCTACCCGAAACAGCACGCTTACCATGCGCCATCCATCAGAAGCGCTGTACCGTCCCCATTCCAGAACACACTACAGAATGTACTGGCAGCAGCCACGAAAAGAAACTGCAACGTCACACAGATGAGGGAATTACCCACTTTGGACTCAGCAGTATTCAACGTGGAGTGTTTTAAAAAATTCGCATGCAACCAAGAATACTGGGAAGAATTTGCTGCCAGCCCTATTAGGATAACAACTGAGAATTTAACAACCTATGTTACTAAACTAAAAGGGCCAAAAGCAGCAGCGCTATTTGCAAAAACCCACAATCTGCTGCCACTGCAGGAAGTACCAATGGATAGGTTCACAGTAGATATGAAAAGGGACGTGAAGGTGACTCCTGGTACAAAGCACACAGAGGAAAGACCTAAGGTGCAGGTTATACAGGCGGCTGAACCCTTGGCGACAGCATACCTATGTGGGATTCACAGAGAGCTGGTTAGGAGGCTGAACGCCGTCCTCCTACCCAATGTACATACACTATTTGATATGTCTGCCGAGGATTTCGATGCCATCATAGCCGCACACTTTAAGCCAGGAGACACTGTCTTAGAAACGGACATAGCCTCCTTTGACAAGAGCCAAGATGATTCACTTGCGCTTACTGCCTTGATGTTGTTAGAAGATTTAGGGGTGGATCACTCCCTGTTGGACTTGATAGAGGCCGCTTTTGGAGAGATTTCCAGCTGTCATCTACCGACAGGTACGCGCTTCAAGTTCGGCGCCATGATGAAATCTGGTATGTTCCTAACTCTGTTCGTCAACACATTGCTAAACATNNNNNNNNNNNNNNNNNNNNNNNNNNNNCGTCTGACAAAATCCGCGTGCGCGGCCTTCATCGGCGACGACAACATAATACATGGAGTCGTCTCCGATGAATTGATGGCAGACAGATGCGCCACTTGGATGAACATGGAAGTGAAGATCATAGATGCAGTTGTATCCTTGAAAGCCCCTTACTTTTGTGGAGGGTTTATACTGCACGATACTGTGACGGGAACAGCCTGCAGAGTGGCAGACCCGCTAAAAAGGCTATTCAAACTGGGCAAACCGCTAGCGGCAGGTGACGAACAAGATGAAGATAGAAGACGAGCGCTGGCTGACGAAGTGATCAGATGGCAACGAACAGGGCTAATTGATGAGTTGGAGAAAGCGGTATACTCTAGGTATGAAGTGCAGGGTATATCAGTTGTGGTAATGTCCATGGCCACCTTTGCAAGCTCCAGATCTAACTTCGAGAAGCTCAGAGGACCCGTCATAACTTTGTACGGCGGTCCTAAATAGNNNNNNNNNNNNNNNNNNNNNNNNNNNNNNNNNNNNNNNNNNNNNNNNNNNNNNNNNNNNNNGCGCCCCACTATCCAAGTAATCAGGCCCAGACCGCGCCCTCAGAGGCAAGCCGGGCAACTTGCCCAGCTGATCTCAGCAGTTAATAAACTGACAATGCGCGCGGTACCCCAACAGAAGCCACGCAGGAATCGGAAGAATAAGAAGCAAAAGCAAAAGCGACAGGCGCCACAAAACAACACAAACCAAAAGAAGCAGCCGCCTAAAAAGAAACCAGCTCAAAAGAAAAAGAAGCCGGGCCGCAGAGAGAGGATGTGCATGAAAATCGAAAATGATTGTATTTTTGAAGTCAAGTATGAAGGTAAGGTAACAGGTTACGCGTGCTTGGTGGGGGACAAAGTAATGAAACCAGCACACGTAAAGGGGACCATCGATAACGCGGACCTGGCCAAACTGGCCTTTAAGCGGTCATCTAAGTATGACCTTGAATGCGCGCAGATACCCGTGCACATGAAGTCCGACGCTTCGAAGTTCACCCATGAGAAACCAGAGGGGTACTACAACTGGCACCACGGAGCAGTACAGTACTCAGGAGGCCGGTTCACCATCCCCACAGGTGCTGGCAAACCAGGGGACAGCGGCAGACCGATCTTCGACAACAAGGGACGCGTGGTGGCCATAGTCTTAGGAGGAGCTAATGAAGGAGCCCGTACAGCCCTCTCGGTGGTGACCTGGAATAAAGACATTGTCACTAAAATCACCCCCGAGGGGGCCGAAGAGTGGAGTCTTGCCATCCCAGTCATGTGCCTGCTGGCAAATACCACGTTCCCCTGCTCCCAGCCCCCTTGCACTCCCTGCTGCTATGAAAGGGAACCAGAGGAAACCCTACGCATGCTTGAGGACAACGTCATGAGACCTGGGTACTATCAGCTGCTACAAGCATCCTTAACATGTTCTCCCCACCGTCAGCGACGCAGTACCAAGGACAACTTCAATGTCTATAAAGCCACAAGACCGTACTTAGCTCACTGTCCCGACTGTGGAGAAGGGCACTCGTGCCATAGTCCCGTAGCATTAGAACGCATCAGAAATGAAGCGACAGACGGGACGCTGAAAATCCAGGTCTCCTTGCAAATCGGAATAAAGACGGATGATAGCCACGATTGGACCAAGCTGCGTTACATGGACAACCACACGCCAGCGGACGCAGAGAGGGCGGGGCTATTTGTAAGAACATCAGCACCGTGCACGATTACTGGAACAATGGGACACTTCATCCTGACCCGATGTCCGAAAGGGGAAACTCTGACGGTGGGATTCACTGACAGTAGGAAGATCAGTCACTCATGTACGCACCCATTTCACCACGACCCTCCTGTGATAGGCCGGGAGAAATTCCATTCCCGACCGCAGCACGGTAAAGAGCTGCCTTGCAGCACGTACGTGCAGAGCACCGCCGCAACTACCGAGGAGATAGAGGTACACATGCCCCCAGACACCCCTGATCGCACATTGATGTCACAACAGTCCGGCAACGTAAAGATCACAGTTAATGGCCAGACGGTGCGGTACAAGTGTAATTGCGGTGGCTCAAATGAAGGACTAATAACTACAGACAAAGTGATTAATAACTGCAAAGTTGATCAATGTCATGCCGCGGTCACCAATCACAAAAAGTGGCAGTACAACTCCCCTCTGGTCCCGCGTAATGCTGAACTTGGGGACCGAAAAGGAAAAATCCACATCCCGTTTCCGCTGGCAAATGTAACATGCAGGGTGCCTAAAGCAAGGAACCCCACCGTGACGTACGGGAAAAACCAAGTCATCATGCTACTGTATCCCGACCACCCAACACTCCTGTCCTACCGGAACATGGGAGAAGAACCAAACTACCAAGAAGAGTGGGTGACGCATAAGAAGGAAGTCGTGCTAACCGTGCCGACTGAAGGGCTCGAGGTCACGTGGGGTAACAACGAGCCGTATAAGTATTGGCCGCAGTTATCTACAAACGGTACAGCCCATGGCCACCCGCATGAGATAATTCTGTATTATTATGAGCTGTACCCTACTATGACTGTAGTAGTTGTGTCAGTGGCCTCGTTCGTACTCCTGTCGATGGTGGGTGTGGCAGTGGGGATGTGCATGTGTGCACGACGCAGATGCATCACACCGTACGAACTGACACCAGGAGCTACCGTCCCTTTCCTGCTTAGCTTAATATGCTGCATCAGAACAGCTAAAGCGGCCACATACCAAGAGGCTGCGGTATACCTGTGGAATGAACAGCAACCTTTGTTTTGGCTACAAGCCCTTATTCCGCTGGCAGCCCTGATTGTCCTATGCAACTGTCTGAGACTCTTACCATGCTGCTGTAAAACGTTGGCTTTTTTAGCCGTAATGAGCGTCGGTGCCCACACTGTGAGCGCGTACGAACACGTAACAGTGATCCCGAACACGGTGGGAGTACCGTATAAGACTCTAGTCAATAGACCGGGCTACAGTCCCATGGTATTGGAGATGGAACTACTGTCAGTCACTTTGGAGCCAACGCTATCGCTTGATTACATCACGTGCGAGTACAAAACCGTTATCCCGTCTCCGTACGTGAAATGCTGCGGTACAGCAGAGTGCAAGGACAAAAACCTACCTGACTACAGCTGTAAGGTCTTCACCGGCGTCTACCCATTTATGTGGGGCGGAGCCTACTGCTTCTGCGACGCTGAAAACACGCAATTGAGCGAAGCACACGTGGAGAAGTCCGAATCATGCAAAACAGAATTTGCATCAGCATACAGGGCTCATACCGCATCCGCATCAGCTAAGCTCCGCGTCCTTTACCAAGGAAATAACATCACTGTAACTGCCTATGCTAACGGCGACCATGCCGTCACAGTTAAGGACGCCAAATTCATTGTGGGGCCAATGTCTTCAGCCTGGACACCTTTCGACAACAAAATTGTGGTGTACAAAGGTGACGTCTATAACATGGACTACCCGCCCTTTGGCGCAGGAAGACCAGGACAATTTGGCGATATCCAAAGTCGCACACCTGAGAGTACAGACGTCTATGCTAATACACAACTGGTACTGCAGAGACCGGCTGCGGGTACGGTACATGTGCCATACTCTCAGGCACCATCTGGCTTTAAGTATTGGCTAAAAGAACGAGGGGCGTCGCTGCAGCACACAGCACCATTTGGCTGCCAAATAGCAACAAACCCGGTAAGAGCGGTGAATTGCGCCGTAGGGAACATGCCCATCTCCATCGACATACCGGATGCGGCCTTCATTAGGGTCGTCGACGCGCCCTCTTTAACGGACATGTCGTGCGAGGTACCAGCCTGCACCCATTCCTCAGATTTCGGGGGCGTCGCCATTATTAAATATGCAGCCAGCAAGAAAGGCAAGTGTGCGGTGCATTCGATGACCAACGCCGTCACAATTCGGGAAGCTGAGATAGAAGTTGAAGGGAATTCTCAGCTGCAAATCTCTTTCTCGACGGCCTTGGCCAGCGCCGAATTCCGCGTACAAGTCTGTTCTACACAAGTACACTGTGTAGCCGAGTGCCACCCTCCGAAGGACCACATAGTCAATTACCCGGCGTCACATACCACCCTCGGGGTCCAGNNNNNNNNNNNNNNNNNNNNNNNNNNNNNNNNNNNNNNNNNNNNNNNNNNNNNNNNNNNNNNNNNTGTTGCAGCACTGATTCTAATCGTGGTACTATGCGTGTCGTTCAGCAGGCACTAA
		</sequence>
		<sequence>
			<taxon idref="OM128440|Brazil|RJ|2018-03-20"/>
			------CCTGTGTACGTGGACATAGACGCTGACAGCGCCTTTTTGAAGGCCCTGCAACGTGCGTACCCCATGTTTGAGGTGGAACCCAGGCAGGTCACACCGAATGACCATGCTAATGCTAGAGCGTTCTCGCATCTAGCTATAAAACTAATAGAGCAGGAAATTGATCCCGACTCAACCATCCTGGACATCGGCAGTGCACCAGCAAGGAGGATGATGTCGGACAAGAAGTACCACTGCGTCTGCCCGATGCGCAGCGCAGAAGATCCCGAGAGACTCGCCAATTATGCGCGAAAGCTAGCATCTGCTGCAGGAAAAGTCCTGGACAGAAACATCTCTGGAAAGATCGGGGACTTACAAGCAGTAATGGCCGTGCCAGACACGGAGACGCCAACATTCTGCTTGCACACAGATGTCTCATGTAGACAGAGAGCAGACGTCGCGATATACCAAGACGTCTATGCTGTACACGCACCCACGTCGCTATACCACCAGGCGATTAAAGGGGTCCGAGTGGCGTACTGGGTAGGGTTCGACACAACCCCGTTCATGTACAATGCCATGGCGGGTGCCTACCCCTCATACTCGACAAACTGGGCAGACGAGCAGGTACTGAAGGCTAAGAACATAGGATTATGTTCAACAGACCTGACGGAAGGTAGACGAGGTAAATTGTCTATTATGAGAGGGAAGAAGCTAAAACCGTGTGACCGTGTGCTGTTCTCAGTAGGGTCAACGCTCTACCCGGAAAGCCGCAAGCTACTTAAGAGCTGGCACTTACCATCGGTGTTCCATCTAAAGGGCAAACTCAGCTTCACATGCCGCTGTGATACAGTGGTTTCGTGCGAGGGCTACGTCGTTAAGAGAATAACGATGAGCCCAGGCCTTTATGGAAAAACCACAGGGTATGCGGTAACCCACCACGCAGACGGATTCTTGATGTGCAAGACTACCGACACGGTTGACGGCGAAAGAGTGTCATTCTCGGTGTGCACATACGTGCCGGCGACCATTTGTGATCAAATGACCGGCATCCTTGCTACAGAAGTCACGCCGGAGGATGCACAGAAGCTGTTGGTGGGGCTGAACCAGAGAATAGTGGTTAACGGCAGAACGCAACGGAATACGAACACCATGAAAAACTATCTGCTTCCCGTGGTCGCCCAAGCCTTCAGTAAGTGGGCAAAGGAGTGCCGGAAAGACATGGAAGATGAAAAACTCCTGGGGGTCAGAGAAAGAACACTGACCTGCTGCTGTCTATGGGCATTCAAGAAGCAGAAAACACACACGGTCTACAAGAGGCCTGATACCCAGTCAATTCAGAAGGTTCAGGCCGAGTTTGACAGCTTTGTGGTACCGAGCCTGTGGTCGTCCGGGTTGTCAATCCCCTTGAGGACTAGAATCAAATGGTTGTTAAGCAAGGTGCCAAAAACCGACCTGATCCCATATAGCGGGGACGCCCAAGAAGCCCGGGACGCAGAAAAAGAAGCAGAGGAAGAACGAGAAGCAGAACTGACTCGTGAAGCCCTACCACCTCTACAGGCAGCACAGGAAGATGTTCAGGTCGAAATCGACGTGGAACAGCTTGAGGACAGAGCGGGTGCAGGAATAATAGAGACTCCTAGAGGAGCTATCAAAGTTACTGCCCAACCAACAGACCACGTCGTGGGAGAGTACCTGGTACTTTCCCCGCAGACCGTACTACGGAGCCAGAAGCTCAGCCTAATTCACGCTTTGGCGGAGCAAGTGAAGACGTGCACGCACAGCGGACGAGCAGGGAGGTACGCGGTCGAAGCGTACGACGGCCGAGTCCTAGTGCCCTCAGGCTATGCAATCTCGCCTGAAGACTTCCAGAGTCTAAGCGAAAGCGCAACGATGGTGTATAACGAAAGAGAGTTCGTAAACAGAAAGCTACACCACATTGCGATGCACGGACCAGCCCTGAACACCGACGAAGAGTCGTATGAGCTGGTGAGGGCAGAGAGGACAGAACACGAGTACGTCTACGATGTGGACCAGAGAAGATGCTGTAAGANNNNNNNNNNNNNNNNNNNNNNNNNNNNNNNNNNNNNNNNNNNNNNNNNNNNNNNNNNNNNNNNNNNNNNNNNNNNNNNNNNNNNNNNNNNNNNNNNNNNNNNNNNNNNNNNNNNNNNNNNNNNNNNNNNNNNNNNNNNNNNNNNNNNNNNNNNNNNNNNNNNNNNNNNNNNNNNNNNNNNNNNNNNNNNNNNNGGAAAGAAAGAAAACTGCCAAGAAATCACCACCGACGTGATGAGACAGAGAGGTCTAGAGATATCTGCACGTACGGTTGACTCGCTGCTCTTGAATGGATGCAACAGGCCAGTCGACGTGTTGTACGTAGACGAGGCGTTTGCGTGCCACTCTGGAACGTTACTTGCTTTGATCGCCTTGGTTAGACCAAGGCAGAAAGTTGTACTCTGTGGTGACCCGAAGCAGTGCGGCTTCTTCAATATGATGCAGATGAAAGTCAACTATAATCACAACATCTGCACCCAAGTGTACCACAAAAGTATCTCCAGGCGGTGTACACTGCCTGTGACCGCCATTGTGTCATCGTTACATTACGAAGGCAAAATGCGCACTACGAATGAGTACAACAAGCCGATTGTAGTGGACACTACAGGCTCAACAAAACCTGACGCTGGAGATCTCGTGTTAACGTGCTTCAGAGGGTGGGTTAAACAACTGCAAATTGACTATCGTGGATACGAGGTCATGACAGCAGCCGCATCCCAAGGGTTAACCAGAAAAGGAGTTTATGCAGTTAGGCAAAAAGTTAATGAAAACCCGCTCTATGCATCAACGTCAGAGCACGTCAACGTACTCCTAACACGTACGGAAGGTAAACTGGTATGGAAGACACTTTCCGGTGACCCGTGGATAAAGACGCTGCAGAACCCACCGAAAGGAAACTTCAAAGCAACTATCAAGGAGTGGGAGGTGGAGCATGCATCAATAATGGCGGGCATCTGCAGTCACCAAATGACCTTTGATACATTCCAAAACAAAGCCAATGTTTGTTGGGCTAAGAGCTTGGTCCCTATCCTCGAAACAGCGGGGATAAAACTAAATGATAGGCAGTGGTCCCAGATAATTCAAGCCTTCAAAGAAGATAAAGCATACTCACCTGAAGTAGCCCTGAATGAAATATGCACGCGCATGTATGGGGTGGATTTAGACAGTGGGCTATTTTCTAAACCATTGGTGTCTGTGTATTACTCGGATAACCACTGGGATAATAGGCCTGGAGGGAAGATGTTCGGATTCAACCCCGAGGCAGCATCCATTCTAGAAAGAAAGTATCCATTCACAAAAGGGAAGTGGAACATCAACAAGCAGATCTGTGTGACCACCAGGAGGATAGAAGACTTTAACCCTACCACCAATATTATACCGGCCAATAGGAGACTACCACACTCATTAGTGGCCGAACACCGCCCAGTAAAAGGGGAAAGAATGGAATGGCTGGTTAATAAGATAAACGGCCACCACGTGCTCCTGGTCAGTGGCTATAATCTTGTACTGCNNNNNNNNNNNNNNNNNNNNNNNNNNNNNNNNNNNNNNNNNNNNNNNNNNNNNNNNNNNNNNNNNNNNNNNNNNNNNNNNNNNNNNNNNNNNNNNNNNNNNNNNNNNNNNNNNNNNNNNNNNNNNNNNNNNNNNNNNNNNNNNNNNNNNNNNNNNNNNNNNNNNNNNNNNNNNNNNNNNNNGCTCGGGGGTGACTCATTGAGACTGCTCAAACCGGGTGGCTCTCTATTGATCAGAGCATATGGTTACGCAGATAGAACCAGTGAACGAGTCATCTGCGTGTTGGGACGCAAGTTCAGATCGTCTAGAGCGTTGAAACCACCATGTGTCACCAGCAACACTGAGATGTTTTTTCTATTCAGCAACTTTGACAATGGCAGAAGGAATTTCACAACTCATGTCATGAATAATCAACTGAATGCAGCCTTTGTAGGACAGGCCACCCGAGCAGGATGTGCACCGTCGTACCGGGTAAAACGCATGGACATCGCGAAGAACGATGAAGAGTGCGTAGTTAACGCCGCTAACCCTCGCGGGTTACCGGGTGACGGTGTTTGCAAGGCAGTATACAAAAAATGGCCGGAGTCCTTTAAGAATAGTGCAACACCAGTGGGAACCGCAAAAACAGTCATGTGCGGTACGTATCCAGTAATCCACGCCGTTGGACCGAATTTCTCTAATTATTTGGAATCTGAAGGGGACCGGGAATTGGCAGCTGCCTATCGAGAAGTCGCAAAGGAAGTAACTAGACTGGGAGTAAATAGTGTAGCTATACCTCTCCTCTCCACAGGTGTATACTCAGGAGGGAAAGATAGGCTGACCCAGTCACTGAACCACCTCTTCACAGCCATGGACTCGACGGATGCAGACGTGGTCATCTACTGTCGCGACAAAGAATGGGAGAAGAAAATATCCGAGGCCATACAGATGCGGACTCAAGTGGAGTTGCTGGATGAGCACATCTCCATAGACTGCGATATTGTTCGCGTGCACCCTGACAGCAGCTTGGCAGGCAGAAAAGGATACAGCACCACGGAAGGCGCACTGTACTCATATCTAGAAGGGACTCGTTTTCACCAGACGGCAGTGGACATGGCAGAGATATATACTATGTGGCCAAAGCAAACAGAGGCCAACGAGCAAGTCTGCCTATATGCCCTGGGGGAAAGTATTGAATCGATCAGGCAGAAATGCCCGGTGGATGATGCAGATGCATCGTCTCCTCCAAAAACTGTCCCGTGCCTTTGCCGTTACGCCATGACTCCGGAACGCGTCACCAGACTTCGCATGAACCACGTCACAAGTATAATTGTGTGTTCCTCGTTTCCCCTTCCAAAGTACAAAATAGAAGGAGTGCAAAAAGTCAAATGCTCTAAGGTAATGCTATTTGACCACAACGTGCCATCACGCGTAAGTCCAAGGGAATATAGATCTTCCCCGGAGGCTGCACAGGAAGCGAGCACAACCACATCACTGACGCATAGCCAATTCGACCTAAGCGTCGACGGCGAGATACTACCCGTCCCGTCAGATCTGGATGCTGACGCCCCAGCCCTAGAACCAGCTCTAGACGACAGGGCGACACACACGTTGCCATCCACAACCGGAAACCTTGCGGCCGTGTCTGACTGGGTAATGAGCACCGTACCTGTCGCGCCGCCCAGAAGAAGGCGAGGGAGAAACCTGACTGTGACATGCGACGAGAGAGAAGGGAACATAACACCCATGGCTAGCGTCCGATTCTTTAGGGCAGAGCTGCGTCCGGTCGTACAAGAAACAGCGGAGACGCGTGACACAGCAATGTCTCTTCAGGCACCGCCGAGTACCGCCACGGAACTGAATCATCCGCCGATCTCCTTCGGAGCACCAAGCGAGACGTTCCCCATTACATTTGGGGACTTCAACGAAGGAGAAATCGAAAGCTTGTCTTCTGAGCTGCTAACTTTCGGAGACTTCCTACCCGGAGAAGTGGATGACTTGACAGATAGCGACTGGTCCACGTGCTCAGACACGGACGACGAGTTATGACTAGACAGGGCAGGTGGGTATATATTCTCGTCGGACACCGGTCCAGGTCATTTACAACAGAAGTCAGTACGCCAGTCAGTGCTGCCGGTGAACACCCTGGAGGAAGTCCACGAGGAGAAGTGTTACCCACCTAAGTTGGATGAAGTAAAGGAGCAACTATTACTTAAGAAACTCCAGGAGAGTGCATCCATGGCCAACAGAAGCAGGTACCAGTCGCGCAAAGTAGAAAACATGAAAGCAACAATCATCCAGAGACTAAAGAGAGGCTGTAGACTATACTTAATGTCAGAGACCTCAAAAGTCCCTACTTACCGGACCACATATCCGGCGCCTGTGTACTCGCCTCCGGTCAACGTCCGACTGTCCAACCCCGAGTCCGCAGTGGCAGCATGCAATGAGTTCCTAGCTAGAAACTATCCAACTGTCTCATCATACCAAATTACCGACGAGTATGATGCATATTTAGACATGGTGGACGGGTCGGAGAGTTGCCTGGATCGAGCGACATTCAATCCGTCAAAACTTAGGAGCTACCCGAAACAGCACGCTTACCATGCGCCCTCCATCAGAAGCGCTGTACCGTCCCCATTCCAGAACACACTACAGAATGTACTGGCAGCAGCCACGAAAAGAAACTGCAACGTCACACAGATGAGGGAATTACCCACTTTGGACTCAGCAGTATTCAACGTGGAGTGTTTTAAAAAATTCGCATGCAACCAAGAATACTGGGAAGAATTTGCTGCCAGCCCTATTAGGATAACAACTGAGAATTTAACAACCTATGTTACTAAACTAAAAGGGCCAAAAGCAGCAGCGCTATTTGCAAAAACCCACAATCTGCTGCCACTGCAGGAAGTACCAATGGATAGGTTCACAGTAGATATGAAAAGGGACGTGAAGGTGACTCCTGGTACAAAGCACACAGAGGAAAGACCTAAGGTGCNNNNNNNNNNNNNNNNNNNNNNNNNNNNNNNNNNNNNNNNNNNNNNNNNNNNNNNNNNNNNNNNNNNNNNNNNNNNNNNNNNNNNNNNNNNNNNNNNNNNNNNNNNNNNNNNNNNNNNNNNNNNNNNNNNNNNNNNNNNNNNNNNNNNNNNNNNNNNNNNNNGAGACACTGTTTTAGAAACGGACATAGCCTCCTTTGACAAGAGCCAAGATGATTCACTTGCGCTTACTGCCTTGATGTTGTTAGAAGATTTAGGGGTGGATCACTCCCTGTTGGACTTGATAGAGGCCGCTTTTGGAGAGATTTCCAGCTGTCATCTACCGACAGGTACGCGCTTCAAGTTCGGCGCCATGATGAAATCTGGTATGTTCCTAACTCTGTTCGTCAACACATTGCTAAACATCACCATCGCTAGCCGCGTGCTGGAAGATCGTCTGACAAAATCCGCGTGCGCGGCCTTCATCGGCGACGACAACATAATACATGGAGTCGTCTCCGATGAATTGATGGCAGACAGATGCGCCACTTGGATGAACATGGAAGTGAAGATCATAGATGCAGTTGTATCCTTGAAAGCCCCTTACTTTTGTGGAGGGTTTATACTGCACGATACTGTGACGGGAACAGCCTGCAGAGTGGCAGACCCGCTAAAAAGGCTATTCAAACTGGGCAAACCGCTAGCGGCAGGTGACGAACAAGATGAAGATAGAAGACGAGCGCTGGCTGACGAAGTGATCAGATGGCAACGAACAGGGCTAATTGATGAGTTGGAGAAAGCGGTATACTCTAGGTATGAAGTGCAGGGTATATCAGTTGTGGTAATGTCCATGGCCACCTTTGCAAGCTCCAGATCTAACTTCGAGAAGCTCAGAGGACCCGTCATAACTTTGTACGGCGGTCCTAAATAGATGGAGTACATCCCAACCCAAACTTTTTACAATAGGAGGTACCAGCCTCGACCCTGGACTCCGCGCCCCACTATCCAAGTAATCAGGCCCAGACCGCGCCCTCAGAGGCAAGCCGGGCAACTTGCCCAGCTGATCTCAGCAGTTAATAAACTGACAATGCGCGCGGTACCCCAACAGAAGCCACGCAGGAATCGGAAGAATAAGAAGCAAAAGCAAAAGCGACAGGCGCCACAAAACAACACAAATCAAAAGAAGCAGCCGCCTAGAAAGAAACCAGCTCAAAAGAAAAAGAAGCCGGGCCGCAGAGAGAGGATGTGCATGAAAATCGAAAATGATTGTATTTTTGAAGTCAAGTATGAAGGTAAGGTAACAGGTTACGCGTGCTTGGTGGGGGACAAAGTAATGAAACCAGCACACGTAAAGGGGACCATCGATAACGCGGACCTGGCCAAACTGGCCTTTAAGCGGTCATCTAAGTATGACCTTGAATGCGCGCAGATACCCGTGCACATGAAGTCCGACGCTTCGAAGTTCACCCATGAGAAACCAGAGGGGTACTACAACTGGCACCACGGAGCAGTACAGTACTCAGGAGGCCGGTTCACCATCCCCACAGGTGCTGGCAAACCAGGGGACAGCGGCAGACCGATCTTCGACAACAAGGGACGCGTGGTGGCCATAGTCTTAGGAGGAGCTAATGAAGGAGCCCGTACAGCCCTCTCGGTGGTGACCTGGAATAAAGACATTGTCACTAAAATCACCCCCGAGGGGGCCGAAGAGTGGAGTCTTGCCATCCCAGTCATGTGCCTGCTGGCAAATACCACGTTCCCCTGCTCCCAGCCCCCTTGCACTCCCTGCTGCTATGAAAGGGAACCAGAGGAAACCCTACGCATGCTTGAGGACAACGTCATGAGACCTGGGTACTATCAGCTGCTACAAGCATCCTTAACATGTTCTCCCCACCGTCAGCGACGCAGTACCAAGGACAACTTCAATGTCTATAAAGCCACAAGACCGTACTTAGCTCACTGTCCCGACTGTGGAGAAGGGCACTCGTGCCATAGTCCCGTAGCATTAGAACGCATCAGAAATGAAGCGACAGACGGGACGCTGAAAATCCAGGTCTCCTTGCAAATCGGAATAAAGACGGATGATAGCCACGATTGGACCAAGCTGCGTTACATGGACAACCACACGCCAGCGGACGCAGAGAGGGCGGGGCTATTTGTAAGAACATCAGCACCGTGCACGATTACTGGAACAATGGGACACTTCATCCTGACCCGATGTCCGAAAGGGGAAACTCTGACGGTGGGATTCACTGACAGTAGGAAGATCAGTCACTCATGTACGCACCCATTTCACCACGACCCTCCTGTGATAGGCCGGGAGAAATTCCATTCCCGACCGCAGCACGGTAAAGAGCTGCCTTGCAGCACGTACGTGCAGAGCACCGCCGCAACTACCGAGGAGATAGAGGTACACATGCCCCCAGACACCCCTGATCGCACACTGATGTCACAACAGTCCGGCAACGTAAAGATCACAGTTAATGGCCAGACGGTGCGGTACAAGTGTAATTGCGGTGGCTCAAATGAAGGACTAATAACTACAGACAAAGTGATTAATAACTGCAAAGTTGATCAATGTCATGCCGCGGTCACCAATCACAAAAAGTGGCAGTACAACTCCCCTCTGGTCCCGCGTAATGCTGAACTTGGGGACCGAAAAGGAAAAATCCACATCCCGTTTCCGCTGGCAAATGTAACATGCAGGGTGCCTAAAGCAAGGAACCCCACCGTGACGTACGGGAAAAACCAAGTCATCATGCTACTGTATCCCGACCACCCAACACTCCTGTCCTACCGGAACATGGGAGAAGAACCAAACTACCAAGAAGAGTGGGTGACGCATAAGAAGGAAGTCGTGCTAACCGTGCCGACTGAAGGGCTCGAGGTCACGTGGGGTAACAACGAGCCGTATAAGTATTGGCCGCAGTTATCTACAAACGGTACAGCCCATGGCCACCCGCATGAGATAATTCTGTATTATTATGAGCTGTACCCTACTATGACTGTAGTAGTTGTGTCAGTGGCCTCGTTCGTACTCCTGTCGATGGTGGGTGTGGCAGTGGGGATGTGCATGTGTGCACGACGCAGATGCATCACACCGTACGAACTGACACCAGGAGCTACCGTCCCTTTCCTGCTTAGCCTAATATGCTGCATCAGAACAGCTAAAGCGGCCACATACCAAGAGGCTGCGGTATACCTGTGGAATGAACAGCAACCTTTGTTTTGGCTACAAGCCCTTATTCCGCTGGCAGCCCTGATTGTCCTATGCAACTGTCTGAGACTCTTACCATGCTGCTGTAAAACGTTGGCTTTTTTAGCCGTAATGAGCGTCGGTGCCCACACTGTGAGCGCGTACGAACACGTAACAGTGATCCCGAACACGGTGGGAGTACCGTATAAGACTCTAGTCAATAGACCGGGCTACAGTCCCATGGTATTGGAGATGGAACTACTGTCAGTCACTTTGGAGCCAACNNNNNNNNNNNNNNNNNNNNNNNNNNNNNNNNNNNNNNNNNNNNNNNNNNNNNNNNNNNNNNNNNNNNNNNNNNNNNNNNNNNNNNNNNNNNNNNNNNNNNNNNNNNNNNNNNNNNNNNNNNNNNNNNNNNNNNNNNNNNNNNNNNNNNNNNNNTACTGCTTCTGCGACGCTGAAAACACGCAATTGAGCGAAGCACACGTGGAGAAGTCCGAATCATGCAAAACAGAATTTGCATCAGCATACAGGGCTCATACCGCATCCGCATCAGCTAAGCTCCGCGTCCTTTACCAAGGAAATAACATCACTGTAACTGCCTATGCTAACGGCGACCATGCCGTCACAGTTAAGGACGCCAAATTCATTGTGGGGCCAATGTCTTCAGCCTGGACACCTTTCGACAACAAAATTGTGGTGTACAAAGGTGACGTCTATAACATGGACTACCCGCCCTTTGGCGCAGGAAGACCAGGACAATTTGGCGATATCCAAAGTCGCACACCTGAGAGTACAGACGTCTATGCTAATACACAACTGGTACTGCAGAGACCGGCTGCGGGTACGGTACATGTGCCATACTCTCAGGCACCATCTGGCTTTAAGTATTGGCTAAAAGAACGAGGGGCGTCGCTGCAGCACACAGCACCATTTGGCTGCCAAATAGCAACAAACCCGGTAAGAGCGATGAATTGCGCCGTAGGGAACATGCCCATCTCCATCGACATACCGGATGCGGCCTTCATTAGGGTCGTCGACGCGCCCTCTTTAACGGACATGTCGTGCGAGGTACCAACCTGCACCCATTCCTCAGATTTCGGGGGCGTCGCCATTATTAAATATGCAGCCAGCAAGAAAGGCAAGTGTGCGGTGCATTCGATGACCAACGCCGTCACAATTCGGGAAGCTGAGATAGAAGTTGAAGGGAATTCTCAGCTGCAAATCTCTTTCTCGACGGCCTTGGCCAGCGCCGAATTCCGCGTACAAGTCTGTTCTACACAAGTACACTGTGTAGCCGAGTGCCACCCTCCGAAGGACCACATAGTCAATTACCCGGCGTCACATACCACCCTCGGGGTCCAGGACATTTCCGCTACGGCGCTGTCATGGGTGCAGAAGATCACGGGAGGCGTGGGACTGGTTGTCGCTGTTGCAGCACTGATTCTAATCGTGGTGCTATGCGTGTCGTTCAGCAGGCACTAA
		</sequence>
		<sequence>
			<taxon idref="OM128439|Brazil|RJ|2016-04-06"/>
			---------------------------------------------------------------------------------------------------------------------GCTAGAGCGTTCTCGCATCTAGCTATAAAACTAATAGAGCAGGAAATTGATCCCGACTCAACCATCCTGGACATCGGCAGTGCACCAGCAAGGAGGATGATGTCGGACAGGAAGTACCACTGCGTCTGCCCGATGCGCAGCGCAGAAGATCCCGAGAGACTCGCCAATTATGCGAGAAAGCTAGCATCTGCTGCAGGAAAAGTCCTGGACAGAAACATCTCTGGAAAGATCGGGGACTTACAAGCAGTAATGGCCGTGCCAGACACGGAGACGCCAACATTCTGCTTGCACACAGATGTCTCATGTAGACAGAGAGCAGACGTCGCGATATACCAAGACGTCTATGCTGTACACGCACCCACGTCGCTATACCACCAGGCGATTAAAGGGGTCCGAGTGGCGTACTGGGTAGGGTTCGACACAACCCCGTTCATGTACAATGCCATGGCGGGTGCCTACCCCTCATATTCGACAAACTGGGCAGACGAGCAGGTACTGAAGGCTAAGAACATAGGATTATGTTCAACAGACCTGACGGAAGGTAGACGAGGTAAATTGTCTATTATGAGAGGGAAGAAGCTAAAACCGTGTGACCGTGTGCTGTTCTCAGTAGGGTCAACGCTCTACCCGGAAAGCCGCAAGCTACTTAAGAGCTGGCACTTACCATCGGTGTTCCATCTAAAGGGCAAATTCAGCTTCACATGCCGCTGTGATACAGTGGTTTCGTGCGAGGGCTACGTCGTTAAGAGAATAACGATGAGCCCAGGCCTTTATGGAAAAACCACAGGGTATGCGGTAACCCACCACGCAGACGGATTCTTGATGTGCAAGACTACCGACACGGTTGACGGCGAAAGAGTGTCATTCTCGGTGTGCACATACGTGCCGGCGACCATTTGTGATCAAATGACCGGCATCCTTGCTACAGAAGTCACGCCGGAGGATGCACAGAAGCTGTTGGTGGGGCTGAACCAGAGAATAGTGGTTAACGGCAGAACGCAACGGAATACGAACACCATGAAAAACTATCTGCTTCCCGTGGTCGCCCAAGCCTTCAGTAAGTGGGCAAAGGAGTGCCGGAAAGACATGGAAGATGAAAAACTCCTGGGGGTCAGAGAAAGAACACTGACCTGCTGCTGTCTATGGGCATTCAAGAAGCAGAAAACACACACGGTCTACAAGAGGCCTGATACCCAGTCAATTCAGAAGGTTCAGGCCGAGTTTGACAGCTTTGTGGTACCGAGCCTGTGGTCGTCCGGGTTGTCAATCCCCTTGAGGACTAGAATCAAATGGTTGTTAAGCAAGGTGCCAAAAACCGACCTGATCCCATATAGCGGGGACGCCCAAGAAGCCCGGGACGCAGAAAAAGAAGCAGAGGAAGAACGAGAAGCAGAACTGACTCGTGAAGCCCTACCACCTCTACAGGCAGCACAGGAAGATGTTCAGGTCGAAATCGACGTGGAACAGCTTGAGGACAGAGCGGGTGCAGGAATAATAGAGACTCCTAGAGGAGCTATCAAAGTTACTGCCCAACCAACAGACCACGTCGTGGGAGAGTACCTGGTACTTTCCCCGCAGACCGTACTACGGAGCCAGAAGCTCAGCCTAATTCACGCTTTGGCGGAGCAAGTGAAGACGTGCACGCACAGCGGACGAGCAGGGAGGTACGCGGTCGAAGCGTACGACGGCCGAGTCCTAGTGCCCTCAGGCTATGCAATCTCGCCTGAAGACTTCCAGAGTCTAAGCGAAAGCGCAACGATGGTGTATAACGAAAGAGAGTTCGTAAACAGAAAGCTACACCACATTGCGATGCACGGACCAGCCCTGAACACCGACGAAGAGTCGTATGAGCTGGTGAGGGCAGAGAGGACAGAACACGAGTACGTCTACGATGTGGACCAGAGAAGATGTTGTAAGAAGGAAGAAGCTGCAGGACTGGTACTGGTGGGCGACTTGACTAATCCGCCCTACCACGAATTCGCATATGAAGGGCTAAAAATCCGCCCTGCCTGCCCATACAAAATTGCAGTCATAGGAGTCTTCGGAGTACCAGGATCTGGCAAGTCAGCTATTATCAAGAACCTAGTTACCAGGCAAGACCTGGTGACTAGCGGAAAGAAAGAAAACTGCCAAGAAATCACCACCGACGTGATGAGACAGAGAGGTCTAGAGATATCTGCACGTACGGTTGACTCGCTGCTCTTGAATGGATGCAACAGGCCAGTCGACGTGTTGTACGTAGACGAGGCGTTTGCGTGCCACTCTGGAACGTTACTTGCTTTGATCGCCTTGGTTAGACCAAGGCAGAAAGTTGTACTCTGTGGTGACCCGAAGCAGTGCGGCTTCTTCAATATGATGCAGATGAAAGTCAACTATAATCACAACATCTGCACCCAAGTGTACCACAAAAGTATCTCCAGGCGGTGTACACTGCCTGTGACCGCCATTGTGTCATCGTTGCATTACGAAGGCAAAATGCGCACTACGAATGAGTACAACAAGCCGATTGTAGTGGACACTACAGGCTCAACAAAACCTGACGCTGGAGATCTCGTGTTAACGTGCTTCAGAGGGTGGGTTAAACAACTGCAAATTGACTATCGTGGATACGAGGTCATGACAGCAGCCGCATCCCAAGGGTTAACCAGAAAAGGAGTTTATGCAGTTAGGCAAAAAGTTAATGAAAACCCGCTCTATGCATCAACGTCAGAGCACGTCAACGTACTCCTAACACGTACGGAAGGTAAACTGGTATGGAAGACACTTTCCGGTGACCCGTGGATAAAGACGCTGCAGAACCCACCGAAAGGAAACTTCAAAGCAACTATCAAGGAGTGGGAGGTGGAGCATGCATCAATAATGGCGGGCATCTGCAGTCACCAAATGACCTTTGATACATTCCAAAACAAAGCCAATGTTTGTTGGGCTAAGAGCTTGGTCCCTATCCTCGAAACAGCGGGGATAAAACTAAATGATAGGCAGTGGTCCCAGATAATTCAAGCCTTCAAAGAAGATAAAGCATACTCACCTGAAGTAGCCCTGAATGAAATATGCACGCGCATGTATGGGGTGGATTTAGACAGTGGGCTATTTTCTAAACCATTGGTGTCTGTGTATTACGCGGATAACCACTGGGATAATAGGCCTGGAGGGAAGATGTTCGGATTCAACCCCGAGGCAGCATCCATTCTAGAAAGAAAGTATCCATTCACAAAAGGGAAGTGGAACATCAACAAGCAGATCTGCGTGACCACCAGGAGGATAGAAGACTTTAACCCTACCACCAATATTATACCGGCCAATAGGAGACTACCACACTCATTAGTGGCCGAACACCGCCCAGTAAAAGGGGAAAGAATGGAATGGCTGGTTAATAAGATAAACGGCCACCACGTGCTCCTGGTCAGTGGCTATAATCTTGTACTGCCTACTAAGAGAGTCACTTGGGTAGCGCCACTAGGTGTCCGCGGAGCGGACTACACATACAACCTAGAGTTGGGTCTGCCAGCAACGCTTGGCAGGTATGACCTAGTGGTCATAAACATCCACACACCTTTTCGCATACACCATTACCAACAGTGCGTAGACCACGCAATGAAACTGCAAATGCTCGGGGGTGACTCATTGAGACTGCTCAAACCGGGTGGCTCTCTATTGATCAGAGCATATGGTTACGCAGATAGAACCAGTGAACGAGTCATCTGCGTGTTGGGACGCAAGTTCAGATCGTCTAGAGCGTTGAAACCACCATGTGTCACCAGCAACACTGAGATGTTTTTCCTATTCAGCAACTTTGACAATGGCAGAAGGAATTTCACAACTCATGTCATGAATAATCAACTGAATGCAGCCTTTGTAGGACAGGCCACCCGAGCAGGATGTGCACCGTCGTACCGGGTAAAACGCATGGACATCGCGAAGAACGATGAAGAGTGCGTAGTTAACGCCGCTAACCCTCGCGGGTTACCGGGTGACGGTGTTTGCAAGGCAGTATACAAAAAATGGCCGGAGTCCTTTAAGAATAGTGCAACACCAGTGGGAACCGCAAAAACAGTCATGTGCGGTACGTATCCAGTAATCCACGCCGTTGGACCGAATTTCTCTAATTATTTGGAATCTGAAGGGGACCGGGAATTGGCAGCTGCCTATCGAGAAGTCGCAAAGGAAGTAACTAGACTGGGAGTAAATAGTGTAGCTATACCTCTCCTCTCCACAGGTGTATACTCAGGAGGGAAAGATAGGCTGACCCAGTCACTGAACCACCTCTTCACAGCCATGGACTCGACGGATGCAGACGTGGTCATCTACTGTCGCGACAAAGAATGGGAGAAGAAAATATCCGAGGCCATACAGATGCGGACTCAAGTGGAGTTGCTGGATGAGCACATCTCCATAGACTGCGACATTGTTCGCGTGCACCCTGACAGCAGCTTGGCAGGCAGAAAAGGATACAGCACCACGGAAGGCGCACTGTACTCATATCTAGAAGGGACTCGTTTTCACCAGACGGCAGTGGACATGGCAGAGATATATACTATGTGGCCAAAGCAAACAGAGGCCAACGAGCAAGTCTGCCTATATGCCCTGGGGGAAAGTATTGAATCGATCAGGCAGAAATGCCCGGTGGATGATGCAGATGCATCGTCTCCTCCAAAAACTGTCCCGTGCCTTTGCCGTTACGCCATGACTCCGGAACGCGTCACCCGACTTCGCATGAACCACGTCACAAGTATAATTGTGTGTTCCTCGTTTCCCCTTCCAAAGTACAAAATAGAAGGAGTGCAAAAAGTCAAATGCTCTAAGGTAATGCTATTTGACCACAACGTGCCATCACGCGTAAGTCCAAGGGAATATAGATCTTCCCCGGAGGCTGCACAGGAAGCGAGTACAACCACGTCACTGACGCATAGCCAATTCGACCTAAGCGTTGACGGCGAGATACTACCCGTCCCGTCAGATCTGGATGCTGACGCCCCAGCCCTAGAACCAGCTCTAGACGACAGGGCGACACACACGTTGCCATCCACAACCGGAAACCTTGCGGCCGTGTCTGACTGGGTAATGAGCACCGTACCTGTCGCGCCGCCCAGAAGAAGGCGAGGGAGAAACCTGACTGTGACATGCGACGAGAGAGAAGGGAACATAACACCCATGGCTAGCGTCCGATTCTTTAGGGCAGAGCTGCGTCCGGTCGTACAAGAAACAGCGGAGACGCGTGACACAGCAATGTCTCTTCAGGCACCGCCGAGTACCGCCACGGAACTGAATCATCCGCCGATCTCCTTCGGAGCACCAAGCGAGACGTTCCCCATTACATTTGGGGACTTCAACGAAGGAGAAATCGAAAGCTTGTCTTCTGAGCTGCTAACTTTCGGAGACTTCCTACCCGGAGAAGTGGATGACTTGACAGATAGCGACTGGTCCACGTGCTCAGACACGGACGACGAGTTATGACTAGACAGGGCAGGTGGGTATATATTCTCGTCGGACACCGGTCCAGGTCATTTACAACAGAAGTCAGTACGCCAGTCAGTGCTGCCGGTGAACACCCTGGAGGAAGTCCACGAGGAGAAGTGTTACCCACCTAAGTTGGATGAAGTAAAGGAGCAACTATTACTTAAGAAACTCCAGGAGAGTGCATCCATGGCCAACAGAAGCAGGTACCAGTCGCGCAAAGTAGAAAACATGAAAGCAACAATCATCCAGAGACTAAAGAGAGGCTGTAGACTATACTTAATGTCAGAGACCTCAAAAGTCCCTACTTACCGGACCACATATCCGGCGCCTGTGTACTCGCCTCCGGTCAACGTCCGACTGTCCAACCCCGAGTCCGCAGTGGCAGCATGCAATGAGTTCCTAGCTAGAAACTATCCAACTGTCTCATCATACCAAATTACCGACGAGTATGATGCATATTTAGACATGGTGGACGGGTCGGAGAGTTGCCTGGATCGAGCGACATTCAATCCGTCAAAACTTAGGAGCTACCCGAAACAGCACGCTTACCATGCGCCCTCCATCAGAAGCGCTGTACCGTCCCCATTCCAGAACACACTACAGAATGTACTGGCAGCAGCCACGAAAAGAAACTGCAACGTCACACAGATGAGGGAATTACCCACTTTGGACTCAGCAGTATTCAACGTGGAGTGTTTTAAAAAATTCGCATGCAACCAAGAATACTGGGAAGAATTTGCTGCCAGCCCTATTAGGATAACAACTGAGAATTTAACAACCTATGTTACTAAACTAAAAGGGCCAAAAGCAGCAGCGCTATTTGCAAAAACCCACAATCTGCTGCCACTGCAGGAAGTACCAATGGATAGGTTCACAGTAGATATGAAAAGGGACGTGAAGGTGACTCCTGGTACAAAGCACACAGAGGAAAGACCTAAGGTGCAGGTTATACAGGCGGCTGAACCCTTGGCGACAGCATACCTATGGGGGATTCACAGAGAGCTGGTTAGGAGGCTGAACGCCGTCCTCCTACCCAATGTACATACACTATTTGATATGTCTGCCGAGGATTTCGATGCCATCATAGCCGCACACTTTAAGCCAGGAGACACTGTTTTAGAAACGGACATAGCCTCCTTTGACAAGAGCCAAGATGATTCACTTGCGCTTACTGCCTTGATGTTGTTAGAAGATTTAGGGGTGGATCACTCCCTGTTGGACTTGATAGAGGCCGCTTTTGGAGAGATTTCCAGCTGTCATCTACCGACAGGTACGCGCTTCAAGTTCGGCGCCATGATGAAATCTGGTATGTTCCTAACTCTGTTCGTCAACACATTGCTAAACATCACCATCGCTAGCCGCGTGCTGGAAGATCGTCTGACAAAATCCGCGTGCGCGGCCTTCATCGGCGACGACAACATAATACATGGAGTCGTCTCCGATGAATTGATGGCAGACAGATGCGCCACTTGGATGAACATGGAAGTGAAGATCATAGATGCAGTTGTATCCTTGAAAGCCCCTTACTTTTGTGGAGGGTTTATACTGCACGATACTGTGACGGGAACAGCCTGCAGAGTGGCAGACCCGCTAAAAAGGCTATTCAAACTGGGCAAACCGCTAGCGGCAGGTGACGAACAAGATGAAGATAGAAGACGAGCGCTGGCTGACGAAGTGATCAGATGGCAACGAACAGGGCTAATTGATGAGTTGGAGAAAGCGGTATACTCTAGGTATGAAGTGCAGGGTATATCAGCTGTGGTAATGTCCATGGCCACCTTTGCAAGCTCCAGATCTAACTTCGAGAAGCTCAGAGGACCCGTCATAACTTTGTACGGCGGTCCTAAATAGATGGAGTACATCCCAACCCAAACTTTTTACAATAGGAGGTACCAGCCTCGACCCTGGACTCCGCGCCCCACTATCCAAGTAATCAGGCCCAGACCGCGCCCTCAGAGGCAAGCCGGGCAACTTGCCCAGCTGATCTCAGCAGTTAATAAACTGACAATGCGCGCGGTACCCCAACAGAAGCCACGCAGGAATCGGAAGAATAAGAAGCAAAAGCAAAAGCGACAGGCGCCACAAAACAACACAAACCAAAAGAAGCAGCCGCCTAAAAAGAAACCAGCTCAAAAGAAAAAGAAGCCGGGCCGCAGAGAGAGGATGTGCATGAAAATCGAAAATGATTGTATTTTTGAAGTCAAGTATGAAGGTAAGGTAACAGGTTACGCGTGCTTGGTGGGGGACAAAGTAATGAAACCAGCACACGTAAAGGGGACCATCGATAACGCGGACCTGGCCAAACTGGCCTTTAAGCGGTCATCTAAGTATGACCTTGAATGCGCGCAGATACCCGTGCACATGAAGTCCGACGCTTCGAAGTTCACCCATGAGAAACCAGAGGGGTACTACAACTGGCACCACGGAGCAGTACAGTACTCAGGAGGCCGGTTCACCATCCCCACAGGTGCTGGCAAACCAGGGGACAGCGGCAGACCGATCTTCGACAACAAGGGACGCGTGGTGGCCATAGTCTTAGGAGGAGCTAATGAAGGAGCCCGTACAGCCCTCTCGGTGGTGACCTGGAATAAAGACATTGTCACTAAAATCACCCCCGAGGGGGCCGAAGAGTGGAGTCTTGCCATCCCAGTCATGTGCCTGCTGGCAAATACCACGTTCCCCTGCTCCCAGCCCCCTTGCACTCCCTGCTGCTATGAAAGGGAACCAGAGGAAACCCTACGCATGCTTGAGGACAACGTCATGAGACCTGGGTACTATCAGCTGCTACAAGCATCCTTAACATGTTCTCCCCACCGTCAGCGACGCAGTACCAAGGACAACTTCAATGTCTATAAAGCCACAAGACCGTACTTAGCTCACTGTCCCGACTGTGGAGAAGGGCACTCGTGCCATAGTCCCGTAGCATTAGAACGCATCAGAAATGAAGCGACAGACGGGACGCTGAAAATCCAGGTCTCCTTGCAAATCGGAATAAAGACGGATGATAGCCACGATTGGACCAAGCTGCGTTACATGGACAACCACACGCCAGCGGACGCAGAGAGGGCGGGGCTATTTGTAAGAACATCAGCACCGTGCACGATTACTGGAACAATGGGACACTTCATCCTGACCCGATGTCCGAAAGGGGAAACTCTGACGGTGGGATTCACTGACAGTAGGAAGATCAGTCACTCATGTACGCACCCATTTCACCACGACCCTCCTGTGATAGGCCGGGAGAAATTCCATTCCCGACCGCAGCACGGTAAAGAGCTGCCTTGCAGCACGTACGTGCAGAGCACCGCCGCAACTACCGAGGAGATAGAGGTACACATGCCCCCAGACACCCCTGATCGCACATTGATGTCACAACAGTCCGGCAACGTAAAGATCACAGTTAATGGCCAGACGGTGCGGTACAAGTGTAATTGCGGTGGCTCAAATGAAGGACTAATAACTACAGACAAAGTGATTAATAACTGCAAAGTTGATCAATGTCATGCCGCGGTCACCAATCACAAAAAGTGGCAGTACAACTCCCCTCTGGTCCCGCGTAATGCTGAACTTGGGGACCGAAAAGGAAAAATCCACATCCCGTTTCCGCTGGCAAATGTAACATGCAGGGTGCCTAAAGCAAGGAACCCCACCGTGACGTACGGGAAAAACCAAGTCATCATGCTACTGTATCCCGACCACCCAACACTCCTGTCCTACCGGAACATGGGAGAAGAACCAAACTACCAAGAAGAGTGGGTGACGCATAAGAAGGAAGTCGTGCTAACCGTGCCGACTGAAGGGCTCGAGGTCACGTGGGGTAACAACGAGCCGTATAAGTATTGGCCGCAGTTATCTACAAACGGTACAGCCCATGGCCACCCGCATGAGATAATTCTGTATTATTATGAGCTGTACCCTACTATGACTGTAGTAGTTGTGTCAGTGGCCTCGTTCGTACTCCTGTCGATGGTGGGTGTGGCAGTGGGGATGTGCATGTGTGCACGACGCAGATGCATCACACCGTACGAACTGACACCAGGAGCTACCGTCCCTTTCCTGCTTAGCCTAATATGCTGCATCAGAACAGCTAAAGCGGCCACATACCAAGAGGCTGCGGTATACCTGTGGAATGAACAGCAACCTTTGTTTTGGCTACAAGCCCTTATTCCGCTGGCAGCCCTGATTGTCCTATGCAACTGTCTGAGACTCTTACCATGCTGCTGTAAAACGTTGGCTTTTTTAGCCGTAATGAGCGTCGGTGCCCACACTGTGAGCGCGTACGAACACGTAACAGTGATCCCGAACACGGTGGGAGTACCGTATAAGACTCTAGTCAATAGACCGGGCTACAGTCCCATGGTATTGGAGATGGAACTACTGTCAGTCACTTTGGAGCCAACGCTATCGCTTGATTACATCACGTGCGAGTACAAAACCGTTATCCCGTCTCCGTACGTGAAATGCTGCGGTACAGCAGAGTGCAAGGACAAAAACCTACCTGACTACAGCTGTAAGGTCTTCACCGGCGTCTACCCATTTATGTGGGGCGGAGCCTACTGCTTCTGCGACGCTGAAAACACGCAATTGAGCGAAGCACACGTGGAGAAGTCCGAATCATGCAAAACAGAATTTGCATCAGCATACAGGGCTCATACCGCATCCGCATCAGCTAAGCTCCGCGTCCTTTACCAAGGAAATAACATCACTGTAACTGCCTATGCTAACGGCGACCATGCCGTCACAGTTAAGGACGCCAAATTCATTGTGGGGCCAATGTCTTCAGCCTGGACACCTTTCGACAACAAAATTGTGGTGTACAAAGGTGACGTCTATAACATGGACTACCCGCCCTTTGGCGCAGGAAGACCAGGACAATTTGGCGATATCCAAAGTCGCACACCTGAGAGTACAGACGTCTATGCTAATACACAACTGGTACTGCAGAGACCGGCTGCGGGTACGGTACATGTGCCATACTCTCAGGCACCATCTGGCTTTAAGTATTGGCTAAAAGAACGAGGGGCGTCGCTGCAGCACACAGCACCATTTGGCTGCCAAATAGCAACAAACCCGGTAAGAGCGGTGAATTGCGCCGTAGGGAACATGCCCATCTCCATCGACATACCGGATGCGGCCTTCATTAGGGTCGTCGACGCGCCCTCTTTAACGGACATGTCGTGCGAGGTACCAGCCTGCACCCATTCCTCAGATTTCGGGGGCGTCGCCATTATTAAATATGCAGCCAGCAAGAAAGGCAAGTGTGCGGTGCATTCGATGACCAACGCCGTCACAATTCGGGAAGCTGAGATAGAAGTTGAAGGGAATTCTCAGCTGCAAATCTCTTTCTCGACGGCCTTGGCCAGCGCCGAATTCCGCGTACAAGTCTGTTCTACACAAGTACACTGTGTAGCCGAGTGCCACCCTCCGAAGGACCACATAGTCAATTACCCGGCGTCACATACCACCCTCGGGGTCCAGGACATTTCCGCTACGGCGCTGTCATGGGTGCAGAAGATCACGGGAGGCGTGGGACTGGTTGTCGCTGTTGCAGCACTGATTCTAATCGTGGTGCTATGCGTGTCGTTCAGCAGGCACTAA
		</sequence>
		<sequence>
			<taxon idref="OM128438|Brazil|RJ|2016-04-29"/>
			------------------------------------------------------------------------------------------------------------------------------------------------------------------------------------------------------------------------------------------------------------------------------------------------------------------------------------------------------------------------------------------------------------------------------------------------------------------------------------------------------------------------------------------------------------------------------------------------------------------------------------------------------------------------------------------------------------------------------------------------------------------------------AGCCGCAAGCTACTTAAGAGCTGGCACTTACCATCGGTGTTCCATCTAAAGGGCAAACTCAGCTTCACATGCCGCTGTGATACNNNNNNNNNNNNNNNNNNNNNNNNNNNNNNNNNNNNNNNNNNNNNNNNNNNNNNNNNNNNNNNNNNNNNNNNNNNNNNNNNNNNNNNNNNNNNNNNNNNNNNNNNNNNGTGCAAGACTACCGACACGGTTGACGGCGAAAGAGTGTCATTCTCGGTGTGCACATACGTGCCGGCGACCATTTGTGATCAAATGACCGGCATCCTTGCTACAGAAGTCACGCCGGAGGATGCACAGAAGCTGTTGGTGGGGCTGAACCAGAGAATAGTGGTTAACGGCAGAACGCACCGGAATACGAACACCATGAAAAACTATCTGCTTCCCGTGGTCGCCCAAGCCTTCAGTAAGTGGGCAAAGGAGTGCCGGAAAGACATGGAAGATGAAAAACTCCTGGGGGTCAGAGAAAGAACACTGACCTGCTGCTGTCTATGGGCATTCAAGAAGCAGAAAACACACACGGTCTACAAGAGGCCTGATACCCAGTCAATTCAGAAGGTTCAGGCCGAGTTTGACAGCTTTGTGGTACCGAGCCTGTGGTCGTCCGGGTTGTCAATCCCCTTGAGGACTAGAATCAAATGGTTGTTAAGCAAGGTGCCAAAAACCGACCTGATCCCATATAGCGGGGACGCCCAAGAAGCCCGGGACGCAGAAAAAGAAGCAGAGGAAGAACGAGAAGCAGAACTGACTCGTGAAGCCCTACCACCTCTACAGGCAGCACAGGAAGATGTTCAGGTCGAAATCGACGTGGAACAGCTTGAGGACAGAGCGGGTGCAGGAATAATAGAGACTCCTAGAGGAGCTATCAAAGTTACTGCCCAACCAACAGACCACGTCGTGGGAGAGTACCTGGTACTTTCCCCGCAGACCGTACTACGGAGCCAGAAGCTCAGCCTAATTCACGCTTTGGCGGAGCAAGTGAAGACGTGCACGCACAGCGGACGAGCAGGGAGGTACGCGGTCGAAGCGTACGACGGCCGAGTCCTAGTGCCCTCAGGCTATGCAATCTCGCCTGAAGACTTCCAGAGTCTAAGCGAAAGCGCAACGATGGTGTATAACGAAAGAGAGTTCGTAAACAGAAAGCTACACCACATTGCGATGCACGGACCAGCCCTGAACACCGACGAAGAGTCGTATGAGCTGGTGAGGGCAGAGAGGACAGAACACGAGTACGTCTACGATGTGGACCAGAGAAGATGCTGTANNNNNNNNNNNNNNNNNNNNNNNNNNNNNNNNNNNNNNNNNNNNNNNNNNNNNNNNNNNNNNNNNNNNNNNNNNNNNNNNNNNNNNNNNNNNNNNNNNNNNNNNNNNNNNNNNNNNNNNNNNNNNNNNNNNNNNNNNNNNNNNNNNNNNNNNNNNNNNNNNNNNNNNNNNNNNNNNNNNNNNNNNNNNNNNNNNNNCGGAAAGAAAGAAAACTGCCAAGAAATCACCACCGACGTGATGAGACAGAGAGGTCTAGAGATATCTGCACGTACGGTTGACTCGCTGCTCTTGAATGGATGCAACAGGCCAGTCGACGTGTTGTACGTAGACGAGGCGTTTGCGTGCCACTCTGGAACGTTACTTGCTTTGATCGCCTTGGTTAGACCAAGGCAGAAAGTTGTACTCTGTGGTGACCCGAAGCAGTGCGGCTTCTTCAATATGATGCAGATGAAAGTCAACTATAATCACAACATCTGCACCCAAGTGTACCACAAAAGTATCTCCAGGCGGTGTACACTGCCTGTGACCGCCATTGTGTCATCGTTGCATTACGAAGGCAAAATGCGCACTACGAATGAGTACAACAAGCCGATTGTAGTGGACACTACAGGCTCAACAAAACCTGACGCTGGAGATCTCGTGTTAACGTGCTTCAGAGGGTGGGTTAAACAACTGCAAATTGACTATCGTGGATACGAGGTCATGACAGCAGCCGCATCCCAAGGGTTAACCAGAAAAGGAGTTTATGCAGTTAGGCAAAAAGTTAATGAAAACCCGCTCTATGCATCAACGTCAGAGCACGTCAACGTACTCCTAACACGTACGGAAGGTAAACTGGTATGGAAGACACTTTCCGGTGACCCGTGGATAAAGACGCTGCAGAACCCACCGAAAGGAAACTTCAAAGCAACTATCAAGGAGTGGGAGGTGGAGCATGCATCAATAATGGCGGGCATCTGCAGTCACCAAATGACCTTTGATACATTCCAAAACAAAGCCAATGTTTGTTGGNNNNNNNNNNNNNNNNNNNNNNNNNNNNNNNNNNNNNNNNNNNNNNNNNNNNNNNNNNNNNNNNNNNNNNNNNNNNNNNNNNNNNNNNNNNNNNNNNNNNNNNNNNNNNNNNNNNNNNNNNNNNNNNNNACGCGCATGTATGGGGTGGATTTAGACAGTGGGCTATTTTCTAAACCATTGGTGTCTGTGTATTACGCGGATAACCACTGGGATAATAGGCCTGGAGGGAAGATGTTCGGATTCAACCCCGAGGCAGCATCCATTCTAGAAAGAAAGTATCCATTCACAAAAGGGAAGTGGAACATCAACAAGCAGATCTGCGTGACCACCAGGAGGATAGAAGACTTTAACCCTACCACCAATATTATACCGGCCAATAGGAGACTACCACACTCATTAGTGGCCGAACACCGCCCAGTAAAAGGGGAAAGAATGGAATGGCTGGTTAATAAGATAAACGGCCACCACGTGCTCCTGGTCAGTGGCTATAATCTTGTACTGCCTACTAAGAGAGTCACTTGGGTAGCGCCACTAGGTGTCCGCGGAGCGGACTACACATACAACCTAGAGTTGGGTCTGCCAGCAACGCTTGGCAGGTACGACCTAGTGGTCATAAACATCCACACACCTTTTCGCATACACCATTACCAACAGTGCGTAGACCACGCAATGAAACTGCAAATGCTCGGGGGTGACTCATTGAGACTGCTCAAACCGGGTGGCTCTCTATTGATCAGAGCATATGGTTACGCAGATAGAACCAGTGAACGAGTCATCTGCGTGTTGGGACGCAAGTTCAGATCGTCTAGAGCGTTGAAACCACCATGTGTCACCAGCAACACTGAGATGTTTTTCCTATTCAGCAACTTTGACAATGGCAGAAGGAATTTCACAACTCATGTCATGAATAATCAACTGAATGCAGCCTTTGTAGGACAGGCCACCCGAGCAGGATGTGCACCGTCGTACCGGGTAAAACGCATGGACATCGCGAAGAACGATGAAGAGTGCGTAGTTAACGCCGCTAACCCTCGCGGGTTACCGGGTGACGGTGTTTGCAAGGCAGTATACAAAAAATGGCCGGAGTCCTTTAAGAATAGTGCAACACCAGTGGGAACCGCAAAAACAGTCATGTGCGGTACGTATCCAGTAATCCACGCCGTTGGACCGAATTTCTCTAATTATTTGGAATCTGAAGGGGACCGGGAATTGGCAGCTGCCTATCGAGAAGTCGCAAAGGAAGTAACTAGACTGGGAGTAAATAGTGTAGCTATACCTCTCCTCTCCACAGGTGTATACTCAGGAGGGAAAGATAGGCTGACCCAGTCACTGAACCACCTCTTCACAGCCATGGACTCGACGGATGCAGACGTGGTCATCTACTGTCGCGACAAAGAATGGGAGAAGAAAATATCCGAGGCCATACAGATGCGGACTCAAGTGGAGTTGCTGGATGAGCACATCTCCATAGACTGCGATATTGTTCGCGTGCACCCTGACAGCAGCTTGGCAGGCAGAAAAGGATACAGCACCACGGAAGGCGCACTGTACTCATATCTAGAAGGGACTCGTTTTCACCAGACGGCAGTGGACATGGCAGAGATATATACTATGTGGCCAAAGCAAACAGAGGCCAACGAGCAAGTCTGCCTATATGCCCTGGGGGAAAGTATTGAATCGATCAGGCAGAAATGCCCGGTGGATGATGCAGATGCATCGTCTCCTCCAAAAACTGTCCCGTGCCTTTGCCGTTACGCCATGACTCCGGAACGCGTCACCCGACTTCGCATGAACCACGTCACAAGTATAATTGTGTGTTCCTCGTTTCCCCTTCCAAAGTACAAAATAGAAGGAGTGCAAAAAGTCAAATGCTCTAAGGTAATGCTATTTGACCACAACGTGCCATCACGCGTAAGTCCAAGGGAATATAGATCTTCCCCGGAGGCTGCACAGGAAGCGAGTACAACCACGTCACTGACGCATAGCCAATTCGACCTAAGCGTTGACGGCGAGATACTACCCGTCCCGTCAGATCTGGATGCTGACGCCCCAGCCCTAGAACCAGCTCTAGACGACAGGGCGACACACACGTTGCCATCCACAACCGGAAACCTTGCGGCCGTGTCTGACTGGGTAATGAGCACCGTACCTGTCGCGCCGCCCAGAAGAAGGCGAGGGAGAAACCTGACTGTGACATGCGACGAGAGAGAAGGGAACATAACACCCATGGCTAGCGTCCGATTCTTTAGGGCAGAGCTGCGTCCGGTCGTACAAGAAACAGCGGAGACGCGTGACACAGCAATGTCTCTTCAGGCACCGCCGAGTACCGCCACGGAACTGAATCATCCGCCGATCTCCTTCGGAGCACCAAGCGAGACGTTCCCCATTACATTTGGGGACTTCAACGAAGGAGAAATCGAAAGCTTGTCTTCTGAGCTGCTAACTTTCGGAGACTTCCTACCCGGAGAAGTGGATGACTTGACAGATAGCGACTGGTCCACGTGCTCAGACACGGACGACGAGTTATGACTAGACAGGGCAGGTGGGTATATATTCTCGTCGGACACCGGTCCAGGTCATTTACAACAGAAGTCAGTACGCCAGTCAGTGCTGCCGGTGAACACCCTGGAGGAAGTCCACGAGGAGAAGTGTTACCCACCTAAGTTGGATGAAGTAAAGGAGCAACTATTACTTAAGAAACTCCAGGAGAGTGCATCCATGGCCAACAGAAGCAGGTACCAGTCGCGCAAAGTAGAAAACATGAAAGCAACAATCATCCAGAGACTAAAGAGAGGCTGTAGACTATACTTAATGTCAGAGACCTCAAAAGTCCCTACTTACCGGACCACATATCCGGCGCCTGTGTACTCGCCTCCGGTCAACGTCCGACTGTCCAACCCCGAGTCCGCAGTGGCAGCATGCAATGAGTTCCTAGCTAGAAACTATCCAACTGTCTCATCATACCAAATTACCGACGAGTATGATGCATATTTAGACATGGTGGACGGGTCGGAGAGTTGCCTGGATCGAGCGACATTCAATCCGTCAAAACTTAGGAGCTACCCGAAACAGCACGCTTACCATGCGCCCTCCATCAGAAGCGCTGTACCGTCCCCATTCCAGAACACACTACAGAATGTACTGGCAGCAGCCACGAAAAGAAACTGCAACGTCACACAGATGAGGGAATTACCCACTTTGGACTCAGCAGTATTCAACGTGGAGTGTTTTAAAAAATTCGCATGCAACCAAGAATACTGGGAAGAATTTGCTGCCAGCCCTATTAGGATAACAACTGAGAATTTAACAACCTATGTTACTAAACTAAAAGGGCCAAAAGCAGCAGCGCTATTTGCAAAAACCCACAATCTGCTGCCACTGCAGGAAGTACCAATGGATAGGTTCACAGTAGATATGAAAAGGGACGTGAAGGTGACTCCTGGTACAAAGCACACAGAGGAAAGACCTAAGGTGCAGGTTATACAGGCGGCTGAACCCTTGGCGACAGCATACCTATGCGGGATTCACAGAGAGCTGGTTAGGAGGCTGAACGCCGTCCTCCTACCCAATGTACATACACTATTTGATATGTCTGCCGAGGATTTCGATGCCATCATAGCCGCACACTTTAAGCCTGGAGACACTGTTTTAGAAACGGACATAGCCTCCTTTGACAAGAGCCAAGATGATTCACTTGCGCTTACTGCCTTGATGTTGTTAGAAGATTTAGGGGTGGATCACTCCCTGTTGGACTTGATAGAGGCCGCTTTTGGAGAGATTTCCAGCTGTCATCTACCGACAGGTACGCGCTTCAAGTTCGGCGCCATGATGAAATCTGGTATGTTCCTAACTCTGTTCGTCAACACATTGCTAAACATCACCATCGCTAGCCGCGTGCTGGAAGATCGTCTGACAAAATCCGCGTGCGCGGCCTTCATCGGCGACGACAACATAATACATGGAGTCGTCTCCGATGAATTGATGGCAGACAGATGCGCCACTTGGATGAACATGGAAGTGAAGATCATAGATGCAGTTGTATCCTTGAAAGCCCCTTACTTTTGTGGAGGGTTTATACTGCACGATACTGTGACGGGAACAGCCTGCAGAGTGGCAGACCCGCTAAAAAGGCTATTCAAACTGGGCAAACCGCTAGCGGCAGGTGACGAACAAGATGAAGATAGAAGACGAGCGCTGGCTGACGAAGTGATCAGATGGCAACGAACAGGGCTAATTGATGAGTTGGAGAAAGCGGTATACTCTAGGTATGAAGTGCAGGGTATATCAGTTGTGGTAATGTCTATGGCCACCTTTGCAAGCTCCAGATCTAACTTCGAGAAGCTCAGAGGACCCGTCATAACTTTGTACGGCGGTCCTAAATAGATGGAGTACATCCCAACCCAAACTTTTTACANNNNNNNNNNNNNNNNNNNNNNNNNNNNNNNNNNNNNNNNNNNNNNNNNNNNNNNNNNNNNNNNNNNNNNNNNNNNNNNNNNNNNNNNNNNNNNNNNNNNNNNNNNNNNNNNNNNNNNNNNNNNNNNNNNNNNNNNNNNNNNNNNNNNNNNNNNNNNNNNNNNNNNNNNNNNNNNGCAAAAGCAAAAGCGACAGGCGCCACAAAACAACACAAACCAAAAGAAGCAGCCGCCTAAAAAGAAACCAGCTCAAAAGAAAAAGAAGCCGGGCCGCAGAGAGAGGATGTGCATGAAAATCGAAAATGATTGTATTTTTGAAGTCAAGTATGAAGGTAAGGTAACAGGTTACGCGTGCTTGGTGGGGGACAAAGTAATGAAACCAGCACACGTAAAGGGGACCATCGATAACGCGGACCTGGCCAAACTGGCCTTTAAGCGGTCATCTAAGTATGACCTTGAATGCGCGCAGATACCCGTGCACATGAAGTCCGACGCTTCGAAGTTCACCCATGAGAAACCAGAGGGGTACTACAACTGGCACCACGGAGCAGTACAGTACTCAGGAGGCCGGTTCACCATCCCCACAGGTGCTGGCAAACCAGGGGACAGCGGCAGACCGATCTTCGACAACAAGGGACGCGTGGTGGCCATAGTCTTAGGAGGAGCTAATGAAGGAGCCCGTACAGCCCTCTCGGTGGTGACCTGGAATAAAGACATTGTCACTAAAATCACCCCCGAGGGGGCCGAAGAGTGGAGTCTTGCCATCCCAGTCATGTGCCTGCTGGCAAATACCACGTTCCCCTGCTCCCAGCCCCCTTGCACTCCCTGCTGCTATGAAAGGGAACCAGAGGAAACCCTACGCATGCTTGAGGACAACGTCATGAGACCTGGGTACTATCAGCTGCTACAAGCATCTTTAACATGTTCTCCCCACCGTCAGCGACGCAGTACCAAGGACAACTTCAATGTCTATAAAGCCACAAGACCGTACTTAGCTCACTGTCCCGACTGTGGAGAAGGGCACTCGTGCCATAGTCCCGTAGCATTAGAACGCATCAGAAATGAAGCGACAGACGGGACGCTGAAAATCCAGGTCTCCTTGCAAATCGGAATAAAGACGGATGATAGCCACGATTGGACCAAGCTGCGTTACATGGACAACCACACGCCAGCGGACGCAGAGAGGGCGGGGCTATTTGTAAGAACATCAGCACCGTGCACGATTACTGGAACAATGGGACACTTCATCCTGACCCGATGTCCGAAAGGGGAAACTCTGACGGTGGGATTCACTGACAGTAGGAAGATCAGTCACTCATGTACGCACCCATTTCACCACGACCCTCCTGTGATAGGCCGGGAGAAATTCCATTCCCGACCGCAGCACGGTAAAGAGCTGCCTTGCAGCACGTACGTGCAGAGCACCGCCGCAACTACCGAGGAGATAGAGGTACACATGCCCCCAGACACCCCTGATCGCACATTGATGTCACAACAGTCCGGCAACGTAAAGATCACAGTTAATGGCCAGACGGTGCGGTACAAGTGTAATTGCGGTGGCTCAAATGAAGGACTAATAACTACAGACAAAGTGATTAATAACTGCAAAGTTGATCAATGTCATGCCGCGGTCACCAATCACAAAAAGTGGCAGTACAACTCCCCTCTGGTCCCGCGTAATGCTGAACTTGGGGACCGAAAAGGAAAAATCCACATCCCGTTTCCGCTGGCAAATGTAACATGCAGGGTGCCTAAAGCAAGGAACCCCACCGTGACGTACGGGAAAAACCAAGTCATCATGCTACTGTATCCCGACCACCCAACACTCCTGTCCTACCGGAACATGGGAGAAGAACCAAACTACCAAGAAGAGTGGGTGACGCATAAGAAGGAAGTCGTGCTAACCGTGCCGACTGAAGGGCTCGAGGTCACGTGGGGTAACAACGAGCCGTATAAGTATTGGCCGCAGTTATCTACAAACGGTACAGCCCATGGCCACCCGCATGAGATAATTCTGTATTATTATGAGCTGTACCCTACTATGACTGTAGTAGTTGTGTCAGTGGCCTCGTTCGTACTCCTGTCGATGGTGGGTGTGGCAGTGGGGATGTGCATGTGTGCACGACGCAGATGCATCACACCGTACGAACTGACACCAGGAGCTACCGTCCCTTTCCTGCTTAGCCTAATATGCTGCATCAGAACAGCTAAAGCGGCCACATACCAAGAGGCTGCGGTATACCTGTGGAATGAACAGCAACCTTTGTTTTGGCTACAAGCCCTTATTCCGCTGGCAGCCCTGATTGTCCTATGCAACTGTCTGAGACTCTTACCATGCTGCTGTAAAACGTTGGCTTTTTTAGCCGTAATGAGCGTCGGTGCCCACACTGTGAGCGCGTACGAACACGTAACAGTGATCCCGAACACGGTGGGAGTACCGTATAAGACTCTAGTCAATAGACCGGGCTACAGTCCCATGGTATTGGAGATGGAACTACTGTCAGTCACTTTGGAGCCAACGCTATCGCTTGATTACATCACGTGCGAGTACAAAACCGTTATCCCGTCTCCGTACGTGAAATGCTGCGGTACAGCAGAGTGCAAGGACAAAAACCTACCTGACTACAGCTGTAAGGTCTTCACCGGCGTCTACCCATTTATGTGGGGCGGAGCCTACTGCTTCTGCGACGCTGAAAACACGCAATTGAGCGAAGCACACGTGGAGAAGTCCGAATCATGCAAAACAGAATTTGCATCAGCATACAGGGCTCATACCGCATCCGCATCAGCTAAGCTCCGCGTCCTTTACCAAGGAAATAACATCACTGTAACTGCCTATGCTAACGGCGACCATGCCGTCACAGTTAAGGACGCCAAATTCATTGTGGGGCCAATGTCTTCAGCCTGGACACCTTTCGACAACAAAATTGTGGTGTACAAAGGTGACGTCTATAACATGGACTACCCGCCCTTTGGCGCAGGAAGACCAGGACAATTTGGCGATATCCAAAGTCGCACACCTGAGAGTACAGACGTCTATGCTAATACACAACTGGTACTGCAGAGACCGGCTGCGGGTACGGTACATGTGCCATACTCTCAGGCACCATCTGGCTTTAAGTATTGGCTAAAAGAACGAGGGGCGTCGCTGCAGCACACAGCACCATTTGGCTGCCAAATAGCAACAAACCCGGTAAGAGCGGTGAATTGCGCCGTAGGGAACATGCCCATCTCCATCGACATACCGGATGCGGCCTTCATTAGGGTCGTCGACGCGCCCTCTTTAACGGACATGTCGTGCGAGGTACCAGCCTGCACCCATTCCTCAGATTTCGGGGGCGTCGCCATTATTAAATATGCAGCCAGCAAGAAAGGCAAGTGTGCGGTGCATTCGATGACCAACGCCGTCACAATTCGGGAAGCTGAGATAGAAGTTGAAGGGAATTCTCAGCTGCAAATCTCTTTCTCGACGGCCTTGGCCAGCGCCGAATTCCGCGTACAAGTCTGTTCTACACAAGTACACTGTGTAGCCGAGTGCCACCCTCCGAAGGACCACATAGTCAATTACCCGGCGTCACATACCACCCTCGGGGTCCAGGACATTTCCGCTACGGCGCTGTCATGGGTGCAGAAGATCACGGGAGGCGTGGGACTGGTTGTCGCTGTTGCAGCACTGATTCTAATCGTGGTGCTATGCGTGTCGTTCAGCAGGCACTAA
		</sequence>
		<sequence>
			<taxon idref="OM128437|Brazil|RJ|2018-06-07"/>
			ATGGATCCTGTGTACGTGGACATAGACGCTGACAGCGCCTTTTTGAAGGCCCTGCAACGTGCGTACCCCATGTTTGAGGTGGAACCCAGGCAGGTCACACCGAATGACCATGCTAATGCTAGAGCGTTCTCGCATCTAGCTATAAAACTAATAGAGCAGGAAATTGATCCCGACTCAACCATCCTGGACATCGGCAGTGCACCAGCAAGGAGGATGATGTCGGACAGGAAGTACCACTGCGTCTGCCCGATGCGCAGCGCAGAAGATCCCGAGAGACTCGCCAATTATGCGAGAAAGCTAGCATCTGCTGCAGGAAAAGTCCTGGACAGAAACATCTCTGGAAAGATCGGGGACTTACAAGCAGTAATGGCCGTGCCAGACACGGAGACGCCAACATTCTGCTTGCACACAGATGTCTCATGTAGACAGAGAGCAGACGTCGCGATATACCAAGACGTCTATGCTGTACACGCACCCACGTCGCTATACCACCAGGCGATTAAAGGGGTCCGAGTGGCGTACTGGGTAGGGTTCGACACAACCCCGTTCATGTACAATGCCATGGCGGGTGCCTACCCCTCATATTCGACAAACTGGGCAGACGAGCAGGTACTGAAGGCTAAGAACATAGGATTATGTTCAACAGACCTGACGGAAGGTAGACGAGGTAAATTGTCTATTATGAGAGGGAAGAAGCTAAAACCGTGTGACCGTGTGCTGTTCTCAGTAGGGTCAACGCTCTACCCGGAAAGCCGCAAGCTACTTAAGAGCTGGCACTTACCATCGGTGTTCCATCTAAAGGGCAAACTCAGCTTCACATGCCGCTGTGATACAGTGGTTTCGTGCGAGGGCTACGTCGTTAAGAGAATAACGATGAGCCCAGGCCTTTATGGAAAAACCACAGGGTATGCGGTAACCCACCACGCAGACGGATTCTTGATGTGCAAGACTACCGACACGGTTGACGGCGAAAGAGTGTCATTCTCGGTGTGCACATACGTGCCGGCGACCATTTGTGATCAAATGACCGGCATCCTTGCTACAGAAGTCACGCCGGAGGATGCACAGAAGCTGTTGGTGGGGCTGAACCAGAGAATAGTGGTTAACGGCAGAACGCAACGGAATACGAACACCATGAAAAACTATCTGCTTCCCGTGGTCGCCCAAGCCTTCAGTAAGTGGGCAAAGGAGTGCCGGAAAGACATGGAAGATGAAAAACTCCTGGGGGTCAGAGAAAGAACACTGACCTGCTGCTGTCTATGGGCATTCAAGAAGCAGAAAACACACACGGTCTACAAGAGGCCTGATACCCAGTCAATTCAGAAGGTTCAGGCCGAGTTTGACAGCTTTGTGGTACCGAGCCTGTGGTCGTCCGGGTTGTCAATCCCCTTGAGGACTAGAATCAAATGGTTGTTAAGCAAGGTGCCAAAAACCGACCTGATCCCATATAGCGGGGACGCCCAAGAAGCCCGGGACGCAGAAAAAGAAGCAGAGGAAGAACGAGAAGCAGAACTGACTCGTGAAGCCCTACCACCTCTACAGGCAGCACAGGAAGATGTTCAGGTCGAAATCGACGTGGAACAGCTTGAGGACAGAGCGGGTGCAGGAATAATAGAGACTCCTAGAGGAGCTATCAAAGTTACTGCCCAACCAACAGACCACGTCGTGGGAGAGTACCTGGTACTTTCCCCGCAGACCGTACTACGGAGCCAGAAGCTCAGCCTAATTCACGCTTTGGCGGAGCAAGTGAAGACGTGCACGCACAGCGGACGAGCAGGGAGGTATGCGGTCGAAGCGTACGACGGCCGAGTCCTAGTGCCCTCAGGCTATGCAATCTCGCCTGAAGACTTCCAGAGTCTAAGCGAAAGCGCAACGATGGTGTATAACGAAAGAGAGTTCGTAAACAGAAAGCTACACCACATTGCGATGCACGGACCAGCCCTGAACACCGACGAAGAGTCGTATGAGCTGGTGAGGGCAGAGAGGACAGAACACGAGTACGTCTACGATGTGGACCAGAGAAGATGCTGTAAGAAGGAAGAAGCTGCAGGACTGGTACTGGTGGGCGACTTGACTAATCCGCCCTACCACGAATTCGCATATGAAGGGCTAAAAATCCGCCCTGCCTGCCCATACAAAATTGCAGTCATAGGAGTCTTCGGAGTACCAGGATCCGGCAAGTCAGCTATTATCAAGAACCTAGTTACCAGGCAAGACCTGGTGACTAGCGGAAAGAAAGAAAACTGCCAAGAAATCACCACCGACGTGATGAGACAGAGAGGTCTAGAGATATCTGCACGTACGGTTGACTCGCTGCTCTTGAATGGATGCAACAGGCCAGTCGACGTGTTGTACGTAGACGAGGCGTTTGCGTGCCACTCTGGAACGTTACTTGCTTTGATCGCCTTGGTTAGACCAAGGCAGAAAGTTGTACTCTGTGGTGACCCGAAGCAGTGCGGCTTCTTCAATATGATGCAGATGAAAGTCAACTATAATCACAACATCTGCACCCAAGTGTACCACAAAAGTATCTCCAGGCGGTGTACACTGCCTGTGACCGCCATTGTGTCATCGTTACATTACGAAGGCAAAATGCGCACTACGAATGAGTACAACAAGCCGATTGTAGTGGACACTACAGGCTCAACAAAACCTGACGCTGGAGATCTCGTGTTAACGTGCTTCAGAGGGTGGGTTAAACAACTGCAAATTGACTATCGTGGATACGAGGTCATGACAGCAGCCGCATCCCAAGGGTTAACCAGAAAAGGAGTTTATGCAGTTAGGCAAAAAGTTAATGAAAACCCGCTCTATGCATCAACGTCAGAGCACGTCAACGTACTCCTAACACGTACGGAAGGTAAACTGGTATGGAAGACACTTTCCGGTGACCCGTGGATAAAGACGCTGCAGAACCCACCGAAAGGAAACTTCAAAGCAACTATCAAGGAGTGGGAGGTGGAGCATGCATCAATAATGGCGGGCATCTGCAGTCACCAAATGACCTTTGATACATTCCAAAACAAAGCCAATGTTTGTTGGGCTAAGAGCTTGGTCCCTATCCTCGAAACAGCGGGGATAAAACTAAATGATAGGCAGTGGTCCCAGATAATTCAAGCCTTCAAAGAAGATAAAGCATACTCACCTGAAGTAGCCCTGAATGAAATATGCACGCGCATGTATGGGGTGGATTTAGACAGTGGGCTATTTTCTAAACCATTGGTGTCTGTGTATTACTCGGATAACCACTGGGATAATAGGCCTGGAGGGAAGATGTTCGGATTCAACCCCGAGGCAGCATCCATTCTAGAAAGAAAGTATCCATTCACAAAAGGGAAGTGGAACATCAACAAGCAGATCTGTGTGACCACCAGGAGGATAGAAGACTTTAACCCTACCACCAATATTATACCGGCCAATAGGAGACTACCACACTCATTAGTGGCCGAACACCGCCCAGTAAAAGGGGAAAGAATGGAATGGCTGGTTAATAAGATAAACGGCCACCACGTGCTCCTGGTCAGTGGCTATAATCTTGTACTGCCTACTAAGAGAGTCACTTGGGTAGCGCCACTAGGTGTCCGCGGAGCGGACTACACATACAACCTAGAGTTGGGTCTGCCAGCAACGCTTGGCAGGTATGACCTAGTGGTCATAAACATCCACACACCTTTTCGCATACACCATTACCAACAGTGCGTAGACCACGCAATGAAACTGCAAATGCTCGGGGGTGACTCATTGAGACTGCTCAAACCGGGTGGCTCTCTATTGATCAGAGCATATGGTTACGCAGATAGAACCAGTGAACGAGTCATCTGCGTGTTGGGACGCAAGTTCAGATCGTCTAGAGCGTTGAAACCACCATGTGTCACCAGCAACACTGAGATGTTTTTCCTATTCAGCAACTTTGACAATGGCAGAAGGAATTTCACAACTCATGTCATGAATAATCAACTGAATGCAGCCTTTGTAGGACAGGCCACCCGAGCAGGATGTGCACCGTCGTACCGGGTAAAACGCATGGACATCGCGAAGAACGATGAAGAGTGCGTAGTTAACGCCGCTAACCCTCGCGGGTTACCGGGTGACGGTGTTTGCAAGGCAGTATACAAAAAATGGCCGGAGTCCTTTAAGAATAGTGCAACACCAGTGGGAACCGCAAAAACAGTCATGTGCGGTACGTATCCAGTAATCCACGCCGTTGGACCGAATTTCTCTAATTATTTGGAATCTGAAGGGGACCGGGAATTGGCAGCTGCCTATCGAGAAGTCGCAAAGGAAGTAACTAGACTGGGAGTAAATAGTGTAGCTATACCTCTCCTCTCCACAGGTGTATACTCAGGAGGGAAAGATAGGCTGACCCAGTCACTGAACCACCTCTTCACAGCCATGGACTCGACGGACGCAGACGTGGTCATCTACTGTCGCGACAAAGAATGGGAGAAGAAAATATCCGAGGCCATACAGATGCGGACTCAAGTGGAGTTGCTGGATGAGCACATCTCCATAGACTGCGATATTGTTCGCGTGCACCCTGACAGCAGCTTGGCAGGCAGAAAAGGATACAGCACCACGGAAGGCGCACTGTACTCATATCTAGAAGGGACTCGTTTTCACCAGACGGCAGTGGACATGGCAGAGATATATACTATGTGGCCAAAGCAAACAGAGGCCAACGAGCAAGTCTGCCTATATGCCCTGGGGGAAAGTATTGAATCGATCAGGCAGAAATGCCCGGTGGATGATGCAGATGCATCGTCTCCTCCAAAAACTGTCCCGTGCCTTTGCCGTTACGCCATGACTCCGGAACGCGTCACCAGACTTCGCATGAACCACGTCACAAGTATAATTGTGTGTTCCTCGTTTCCCCTTCCAAAGTACAAAATAGAAGGAGTGCAAAAAGTCAAATGCTCTAAGGTAATGCTATTTGACCACAACGTGCCATCACGCGTAAGTCCAAGGGAATATAGATCTTCCCCGGAGGCTGCACAGGAAGCGAGTACAACCACGTCACTGACGCATAGCCAATTCGACCTAAGCGTTGACGGCGAGATACTACCCGTCCCGTCAGATCTGGATGCTGACGCCCCAGCCCTAGAACCAGCTCTAGACGACAGGGCGACACACACGTTGCCATCCACAACCGGAAACCTTGCGGCCGTGTCTGACTGGGTAATGAGCACCGTACCTGTCGCGCCGCCCAGAAGAAGGCGAGGGAGAAACCTGACTGTGACATGCGACGAGAGAGAAGGGAACATAACACCCATGGCTAGCGTCCGATTCTTTAGGGCAGAGCTGCGTCCGGTCGTACAAGAAACAGCGGAGACGCGTGACACAGCAATGTCTCTTCAGGCACCGCCGAGTACCGCCACGGAACTGAATCATCCGCCGATCTCCTTCGGAGCACCAAGCGAGACGTTCCCCATTACATTTGGGGACTTCAACGAAGGAGAAATCGAAAGCTTGTCTTCTGAGCTGCTAACTTTCGGAGACTTCCTACCCGGAGAAGTGGATGACTTGACAGATAGCGACTGGTCCACGTGCTCAGACACGGACGACGAGTTATGACTAGACAGGGCAGGTGGGTATATATTCTCGTCGGACACCGGTCCAGGTCATTTACAACAGAAGTCAGTACGCCAGTCAGTGCTGCCGGTGAACACCCTGGAGGAAGTCCACGAGGAGAAGTGTTACCCACCCAAGTTGGATGAAGTAAAGGAGCAACTATTACTTAAGAAACTCCAGGAGAGTGCATCCATGGCCAACAGAAGCAGGTACCAGTCGCGCAAAGTAGAAAACATGAAAGCAACAATCATCCAGAGACTAAAGAGAGGCTGTAGACTATACTTAATGTCAGAGACCTCAAAAGTCCCTACTTACCGGACCACATATCCGGCGCCTGTGTACTCGCCTCCGGTCAACGTCCGACTGTCCAACCCCGAGTCCGCAGTGGCAGCATGCAATGAGTTCCTAGCTAGAAACTATCCAACTGTCTCATCATACCAAATTACCGACGAGTATGATGCATATTTAGACATGGTGGACGGGTCGGAGAGTTGCCTGGATCGAGCGACATTCAATCCGTCAAAACTTAGGAGCTACCCGAAACAGCACGCTTACCATGCGCCCTCCATCAGAAGCGCTGTACCGTCCCCATTCCAGAACACACTACAGAATGTACTGGCAGCAGCCACGAAAAGAAACTGCAACGTCACACAGATGAGGGAATTACCCACTTTGGACTCAGCAGTATTCAACGTGGAGTGTTTTAAAAAATTCGCATGCAACCAAGAATACTGGGAAGAATTTGCTGCCAGCCCTATTAGGATAACAACTGAGAATTTAACAACCTATGTTACTAAACTAAAAGGGCCAAAAGCAGCAGCGCTATTTGCAAAAACCCACAATCTGCTGCCACTGCAGGAAGTACCAATGGATAGGTTCACAGTAGATATGAAAAGGGACGTGAAGGTGACTCCTGGTACAAAGCACACAGAGGAAAGACCTAAGGTGCAGGTTATACAGGCGGCTGAACCCTTGGCGACAGCATATCTATGTGGGATTCACAGAGAGCTGGTTAGGAGGCTGAACGCCGTCCTCCTACCCAATGTACATACACTATTTGATATGTCTGCCGAGGATTTCGATGCCATCATAGCCGCACACTTTAAGCCAGGAGACACTGTTTTAGAAACGGACATAGCCTCCTTTGACAAGAGCCAAGATGATTCACTTGCGCTTACTGCCTTGATGTTGTTAGAAGATTTAGGGGTGGATCACTCCCTGTTGGACTTGATAGAGGCCGCTTTTGGAGAGATTTCCAGCTGTCATCTACCGACAGGTACGCGCTTCAAGTTCGGCGCCATGATGAAATCTGGTATGTTCCTAACTCTGTTCGTCAACACATTGCTAAACATCACCATCGCTAGCCGCGTGCTGGAAGATCGTCTGACAAAATCCGCGTGCGCGGCCTTCATCGGCGACGACAACATAATACATGGAGTCGTCTCCGATGAATTGATGGCAGACAGATGCGCCACTTGGATGAACATGGAAGTGAAGATCATAGATGCAGTTGTATCCTTGAAAGCCCCTTACTTTTGTGGAGGGTTTATACTGCACGATACTGTGACGGGAACAGCCTGCAGAGTGGCAGACCCGCTAAAAAGGCTATTCAAACTGGGCAAACCGCTAGCGGCAGGTGACGAACAAGATGAAGATAGAAGACGAGCGCTGGCTGACGAAGTGATCAGATGGCAACGAACAGGGCTAATTGATGAGTTGGAGAAAGCGGTATACTCTAGGTATGAAGTGCAGGGTATATCAGTTGTGGTAATGTCCATGGCCACCTTTGCAAGCTCCAGATCTAACTTCGAGAAGCTCAGAGGACCCGTCATAACTTTGTACGGCGGTCCTAAATAGATGGAGTACATCCCAACCCAAACTTTTTACAATAGGAGGTACCAGCCTCGACCCTGGACTCCGCGCCCCACTATCCAAGTAATCAGGCCCAGACCGCGCCCTCAGAGGCAAGCCGGGCAACTTGCCCAGCTGATCTCAGCAGTTAATAAACTGACAATGCGCGCGGTACCCCAACAGAAGCCACGCAGGAATCGGAAGAATAAGAAGCAAAAGCAAAAGCGACAGGCGCCACAAAACAACACAAATCAAAAGAAGCAGCCGCCTAAAAAGAAACCAGCTCAAAAGAAAAAGAAGCCGGGCCGCAGAGAGAGGATGTGCATGAAAATCGAAAATGATTGTATTTTTGAAGTCAAGTATGAAGGTAAGGTAACAGGTTACGCGTGCTTGGTGGGGGACAAAGTAATGAAACCAGCACACGTAAAGGGGACCATCGATAACGCGGACCTGGCCAAACTGGCCTTTAAGCGGTCATCTAAGTATGACCTTGAATGCGCGCAGATACCCGTGCACATGAAGTCCGACGCTTCGAAGTTCACCCATGAGAAACCAGAGGGGTACTACAACTGGCACCACGGAGCGGTACAGTACTCAGGAGGCCGGTTCACCATCCCCACAGGTGCTGGCAAACCAGGGGACAGCGGCAGACCGATCTTCGACAACAAGGGACGCGTGGTGGCCATAGTCTTAGGAGGAGCTAATGAAGGAGCCCGTACAGCCCTCTCGGTGGTGACCTGGAATAAAGACATTGTCACTAAAATCACCCCCGAGGGGGCCGAAGAGTGGAGTCTTGCCATCCCAGTCATGTGCCTGCTGGCAAATACCACGTTCCCCTGCTCCCAGCCCCCTTGCACTCCCTGCTGCTATGAAAGGGAACCAGAGGAAACCCTACGCATGCTTGAGGACAACGTCATGAGACCTGGGTACTATCAGCTGCTACAAGCATCCTTAACATGTTCTCCCCACCGTCAGCGACGCAGTACCAAGGACAACTTCAATGTCTATAAAGCCACAAGACCGTACTTAGCTCACTGTCCCGACTGTGGAGAAGGGCACTCGTGCCATAGTCCCGTAGCATTAGAACGCATCAGAAATGAAGCGACAGACGGGACGCTGAAAATCCAGGTCTCCTTGCAAATCGGAATAAAGACGGATGATAGCCACGATTGGACCAAGCTGCGTTACATGGACAACCACACGCCAGCGGACGCAGAGAGGGCGGGGCTATTTGTAAGAACATCAGCACCGTGCACGATTACTGGAACAATGGGACACTTCATCCTGACCCGATGTCCGAAAGGGGAAACACTGACGGTGGGATTCACTGACAGTAGGAAGATCAGTCACTCATGTACGCACCCATTTCACCACGACCCTCCTGTGATAGGCCGGGAGAAATTCCATTCCCGACCGCAGCACGGTAAAGAGCTGCCTTGCAGCACGTACGTGCAGAGCACCGCCGCAACTACCGAGGAGATAGAGGTACACATGCCCCCAGACACCCCTGATCGCACACTGATGTCACAACAGTCCGGCAACGTAAAGATCACAGTTAATGGCCAGACGGTGCGGTACAAGTGTAATTGCGGTGGCTCAAATGAAGGACTAATAACTACAGACAAAGTGATTAATAACTGCAAAGTTGATCAATGTCATGCCGCGGTCACCAATCACAAAAAGTGGCAGTACAACTCCCCTCTGGTCCCGCGTAATGCTGAACTTGGGGACCGAAAAGGAAAAATCCACATCCCGTTTCCGCTGGCAAATGTAACATGCAGGGTGCCTAAAGCAAGGAACCCCACCGTGACGTACGGGAAAAACCAAGTCATCATGCTACTGTATCCCGACCACCCAACACTCCTGTCCTACCGGAACATGGGAGAAGAACCAAACTACCAAGAAGAGTGGGTGACGCATAAGAAGGAAGTCGTGCTAACCGTGCCGACTGAAGGGCTCGAGGTCACGTGGGGTAACAACGAGCCGTATAAGTATTGGCCGCAGTTATCTACAAACGGTACAGCCCATGGCCACCCGCATGAGATAATTCTGTATTATTATGAGCTGTACCCTACTATGACTGTAGTAGTTGTGTCAGTGGCCTCGTTCGTACTCCTGTCGATGGTGGGTGTGGCAGTGGGGATGTGCATGTGTGCACGACGCAGATGCATCACACCGTACGAACTGACACCAGGAGCTACCGTCCCTTTCCTGCTTAGCCTAATATGCTGCATCAGAACAGCTAAAGCGGCCACATACCAAGAGGCTGCGGTATACCTGTGGAATGAACAGCAACCTTTGTTTTGGCTACAAGCCCTTATTCCGCTGGCAGCCCTGATTGTCCTATGCAACTGTCTGAGACTCTTACCATGCTGCTGTAAAACGTTGGCTTTTTTAGCCGTAATGAGCGTCGGTGCCCACACTGTGAGCGCGTACGAACACGTAACAGTGATCCCGAACACGGTGGGAGTACCGTATAAGACTCTAGTCAATAGACCGGGCTACAGTCCCATGGTATTGGAGATGGAACTACTGTCAGTCACTTTGGAGCCAACGCTATCGCTTGATTACATCACGTGCGAGTACAAAACCGTTATCCCGTCTCCGTACGTGAAATGCTGCGGTACAGCAGAGTGCAAGGACAAAAACCTACCTGACTACAGCTGTAAGGTCTTCACCGGCGTCTACCCATTTATGTGGGGCGGAGCCTACTGCTTCTGCGACGCTGAAAACACGCAATTGAGCGAAGCACACGTGGAGAAGTCCGAATCATGCAAAACAGAATTTGCATCAGCATACAGGGCTCATACCGCATCCGCATCAGCTAAGCTCCGCGTCCTTTACCAAGGAAATAACATCACTGTAACTGCCTATGCTAACGGCGACCATGCCGTCACAGTTAAGGACGCCAAATTCATTGTGGGGCCAATGTCTTCAGCCTGGACACCTTTCGACAACAAAATTGTGGTGTACAAAGGTGACGTCTATAACATGGACTACCCGCCCTTTGGCGCAGGAAGACCAGGACAATTTGGCGATATCCAAAGTCGCACACCTGAGAGTACAGACGTCTATGCTAATACACAACTGGTACTGCAGAGACCGGCTGCGGGTACGGTACATGTGCCATACTCTCAGGCACCATCTGGCTTTAAGTATTGGCTAAAAGAACGAGGGGCGTCGCTGCAGCACACAGCACCATTTGGCTGCCAAATAGCAACAAACCCGGTAAGAGCGATGAATTGCGCCGTAGGGAACATGCCCATCTCCATCGACATACCGGATGCGGCCTTCATTAGGGTCGTCGACGCGCCCTCTTTAACGGACATGTCGTGCGAGGTACCAACCTGCACCCATTCCTCAGATTTCGGGGGCGTCGCCATTATTAAATATGCAGCCAGCAAGAAAGGCAAGTGTGCGGTGCATTCGATGACCAACGCCGTCACAATTCGGGAAGCTGAGATAGAAGTTGAAGGGAATTCTCAGCTGCAAATCTCTTTCTCGACGGCCTTGGCCAGCGCCGAATTCCGCGTACAAGTCTGTTCTACACAAGTACACTGTGTAGCCGAGTGCCACCCTCCGAAGGACCACATAGTCAATTACCCGGCGTCACATACCACCCTCGGGGTCCAGGACATTTCCGCTACGGCGCTGTCATGGGTGCAGAAGATCACGGGAGGCGTGGGACTGGTTGTCGCTGTTGCAGCACTGATTCTAATCGTGGTGCTATGCGTGTCGTTTAGCAGGCACTAA
		</sequence>
		<sequence>
			<taxon idref="OM128436|Brazil|RJ|2018-06-05"/>
			ATGGATCCTGTGTACGTGGACATAGACGCTGACAGCGCCTTTTTGAAGGCCCTGCAACGTGCGTACCCCATGTTTGAGGTGGAACCCAGGCAGGTCACACCGAATGACCATGCTAATGCTAGAGCGTTCTCGCATCTAGCTATAAAACTAATAGAGCAGGAAATTGATCCCGACTCAACCATCCTGGACATCGGCAGTGCACCAGCAAGGAGGATGATGTCGGACAGGAAGTACCACTGCGTCTGCCCGATGCGCAGCGCAGAAGATCCCGAGAGACTCGCCAATTATGCGAGAAAGCTAGCATCTGCTGCAGGAAAAGTCCTGGACAGAAACATCTCTGGAAAGATCGGGGACTTACAAGCAGTAATGGCCGTGCCAGACACGGAGACGCCAACATTCTGCTTGCACACAGATGTCTCATGTAGACAGAGAGCAGACGTCGCGATATACCAAGACGTCTATGCTGTACACGCACCCACGTCGCTATACCACCAGGCGATTAAAGGGGTCCGAGTGGCGTACTGGGTAGGGTTCGACACAACCCCGTTCATGTACAATGCCATGGCGGGTGCCTACCCCTCATATTCGACAAACTGGGCAGACGAGCAGGTACTGAAGGCTAAGAACATAGGATTATGTTCAACAGACCTGACGGAAGGTAGACGAGGTAAATTGTCTATTATGAGAGGGAAGAAGCTAAAACCGTGTGACCGTGTGCTGTTCTCAGTAGGGTCAACGCTCTACCCGGAAAGCCGCAAGCTACTTAAGAGCTGGCACTTACCATCGGTGTTCCATCTAAAGGGCAAACTCAGCTTCACATGCCGCTGTGATACAGTGGTTTCGTGCGAGGGCTACGTCGTTAAGAGAATAACGATGAGCCCAGGCCTTTATGGAAAAACCACAGGGTATGCGGTAACCCACCACGCAGACGGATTCTTGATGTGCAAGACTACCGACACGGTTGACGGCGAAAGAGTGTCATTCTCGGTGTGCACATACGTGCCGGCGACCATTTGTGATCAAATGACCGGCATCCTTGCTACAGAAGTCACGCCGGAGGATGCACAGAAGCTGTTGGTGGGGCTGAACCAGAGAATAGTGGTTAACGGCAGAACGCAACGGAATACGAACACCATGAAAAACTATCTGCTTCCCGTGGTCGCCCAAGCCTTCAGTAAGTGGGCAAAGGAGTGCCGGAAAGACATGGAAGATGAAAAACTCCTGGGGGTCAGAGAAAGAACACTGACCTGCTGCTGTCTATGGGCATTCAAGAAGCAGAAAACACACACGGTCTACAAGAGGCCTGATACCCAGTCAATTCAGAAGGTTCAGGCCGAGTTTGACAGCTTTGTGGTACCGAGCCTGTGGTCGTCCGGGTTGTCAATCCCCTTGAGGACTAGAATCAAATGGTTGTTAAGCAAGGTGCCAAAAACCGACCTGATCCCATATAGCGGGGACGCCCAAGAAGCCCGGGACGCAGAAAAAGAAGCAGAGGAAGAACGAGAAGCAGAACTGACTCGTGGAGCCCTACCACCTCTACAGGCAGCACAGGAAGATGTTCAGGTCGAAATCGACGTGGAACAGCTTGAGGACAGAGCGGGTGCAGGAATAATAGAGACTCCTAGAGGAGCTATCAAAGTTACTGCCCAACCAACAGACCACGTCGTGGGAGAGTACCTGGTACTTTCCCCGCAGACCGTACTACGGAGCCAGAAGCTCAGCCTAATTCACGCTTTGGCGGAGCAAGTGAAGACGTGCACGCACAGCGGACGAGCAGGGAGGTATGCGGTCGAAGCGTACGACGGCCGAGTCCTAGTGCCCTCAGGCTATGCAATCTCGCCTGAAGACTTCCAGAGTCTAAGCGAAAGCGCAACGATGGTGTATAACGAAAGAGAGTTCGTAAACAGAAAGCTACACCACATTGCGATGCACGGACCAGCCCTGAACACCGACGAAGAGTCGTATGAGCTGGTGAGGGCAGAGAGGACAGAACACGAGTACGTCTACGATGTGGACCAGAGAAGATGCTGTAAGAAGGAAGAAGCTGCAGGACTGGTACTGGTGGGCGACTTGACTAATCCGCCCTACCACGAATTCGCATATGAAGGGCTAAAAATCCGCCCTGCCTGCCCATACAAAATTGCAGTCATAGGAGTCTTCGGAGTACCAGGATCCGGCAAGTCAGCTATTATCAAGAACCTAGTTACCAGGCAAGACCTGGTGACTAGCGGAAAGAAAGAAAACTGCCAAGAAATCACCACCGACGTGATGAGACAGAGAGGTCTAGAGATATCTGCACGTACGGTTGACTCGCTGCTCTTGAATGGATGCAACAGGCCAGTCGACGTGTTGTACGTAGACGAGGCGTTTGCGTGCCACTCTGGAACGTTACTTGCTTTGATCGCCTTGGTTAGACCAAGGCAGAAAGTTGTACTCTGTGGTGACCCGAAGCAGTGCGGCTTCTTCAATATGATGCAGATGAAAGTCAACTATAATCACAACATCTGCACCCAAGTGTACCACAAAAGTATCTCCAGGCGGTGTACACTGCCTGTGACCGCCATTGTGTCATCGTTACATTACGAAGGCAAAATGCGCACTACGAATGAGTACAACAAGCCGATTGTAGTGGACACTACAGGCTCAACAAAACCTGACGCTGGAGATCTCGTGTTAACGTGCTTCAGAGGGTGGGTTAAACAACTGCAAATTGACTATCGTGGATACGAGGTCATGACAGCAGCCGCATCCCAAGGGTTAACCAGAAAAGGAGTTTATGCAGTTAGGCAAAAAGTTAATGAAAACCCGCTCTATGCATCAACGTCAGAGCACGTCAACGTACTCCTAACACGTACGGAAGGTAAACTGGTATGGAAGACACTTTCCGGTGACCCGTGGATAAAGACGCTGCAGAACCCACCGAAAGGAAACTTCAAAGCAACTATCAAGGAGTGGGAGGTGGAGCATGCATCAATAATGGCGGGCATCTGCAGTCACCAAATGACCTTTGATACATTCCAAAACAAAGCCAATGTTTGTTGGGCTAAGAGCTTGGTCCCTATCCTCGAAACAGCGGGGATAAAACTAAATGATAGGCAGTGGTCCCAGATAATTCAAGCCTTCAAAGAAGATAAAGCATACTCACCTGAAGTAGCCCTGAATGAAATATGCACGCGCATGTATGGGGTGGATTTAGACAGTGGGCTATTTTCTAAACCATTGGTGTCTGTGTATTACTCGGATAACCACTGGGATAATAGGCCTGGAGGGAAGATGTTCGGATTCAACCCCGAGGCAGCATCCATTCTAGAAAGAAAGTATCCATTCACAAAAGGGAAGTGGAACATCAACAAGCAGATCTGTGTGACCACCAGGAGGATAGAAGACTTTAACCCTACCACCAATATTATACCGGCCAATAGGAGACTACCACACTCATTAGTGGCCGAACACCGCCCAGTAAAAGGGGAAAGAATGGAATGGCTGGTTAATAAGATAAACGGCCACCACGTGCTCCTGGTCAGTGGCTATAATCTTGTACTGCCTACTAAGAGAGTCACTTGGGTAGCGCCACTAGGTGTCCGCGGAGCGGACTACACATACAACCTAGAGTTGGGTCTGCCAGCAACGCTTGGCAGGTATGACCTAGTGGTCATAAACATCCACACACCTTTTCGCATACACCATTACCAACAGTGCGTAGACCACGCAATGAAACTGCAAATGCTCGGGGGTGACTCATTGAGACTGCTCAAACCGGGTGGCTCTCTATTGATCAGAGCATACGGTTACGCAGATAGAACCAGTGAACGAGTCATCTGCGTGTTGGGACGCAAGTTCAGATCGTCTAGAGCGTTGAAACCACCATGTGTCACCAGCAACACTGAGATGTTTTTCCTATTCAGCAACTTTGACAATGGCAGAAGGAATTTCACAACTCATGTCATGAATAATCAACTGAATGCAGCCTTTGTAGGACAGGCCACCCGAGCAGGATGTGCACCGTCGTACCGGGTAAAACGCATGGACATCGCGAAGAACGATGAAGAGTGCGTAGTTAACGCCGCTAACCCTCGCGGGTTACCGGGTGACGGTGTTTGCAAGGCAGTATACAAAAAATGGCCGGAGTCCTTTAAGAATAGTGCAACACCAGTGGGAACCGCAAAAACAGTCATGTGCGGTACGTATCCAGTAATCCACGCCGTTGGACCGAATTTCTCTAATTATTTGGAATCTGAAGGGGACCGGGAATTGGCAGCTGCCTATCGAGAAGTCGCAAAGGAAGTAACTAGACTGGGAGTAAATAGTGTAGCTATACCTCTCCTCTCCACAGGTGTATACTCAGGAGGGAAAGATAGGCTGACCCAGTCACTGAACCACCTCTTCACAGCCATGGACTCGACGGACGCAGACGTGGTCATCTACTGTCGCGACAAAGAATGGGAGAAGAAAATATCCGAGGCCATACAGATGCGGACTCAAGTGGAGTTGCTGGATGAGCACATCTCCATAGACTGCGATATTGTTCGCGTGCACCCTGACAGCAGCTTGGCAGGCAGAAAAGGATACAGCACCACGGAAGGCGCACTGTACTCATATCTAGAAGGGACTCGTTTTCACCAGACGGCAGTGGACATGGCAGAGATATATACTATGTGGCCAAAGCAAACAGAGGCCAACGAGCAAGTCTGCCTATATGCCCTGGGGGAAAGTATTGAATCGATCAGGCAGAAATGCCCGGTGGATGATGCAGATGCATCGTCTCCTCCAAAAACTGTCCCGTGCCTTTGCCGTTACGCCATGACTCCGGAACGCGTCACCAGACTTCGCATGAACCACGTCACAAGTATAATTGTGTGTTCCTCGTTTCCCCTTCCAAAGTACAAAATAGAAGGAGTGCAAAAAGTCAAATGCTCTAAGGTAATGCTATTTGACCACAACGTGCCATCACGCGTAAGTCCAAGGGAATATAGATCTTCCCCGGAGGCTGCACAGGAAGCGAGTACAACCACGTCACTGACGCATAGCCAATTCGACCTAAGCGTTGACGGCGAGATACTACCCGTCCCGTCAGATCTGGATGCTGACGCCCCAGCCCTAGAACCAGCTCTAGACGACAGGGCGACACACACGTTGCCATCCACAACCGGAAACCTTGCGGCCGTGTCTGACTGGGTAATGAGCACCGTACCTGTCGCGCCGCCCAGAAGAAGGCGAGGGAGAAACCTGACTGTGACATGCGACGAGAGAGAAGGGAACATAACACCCATGGCTAGCGTCCGATTCTTTAGGGCAGAGCTGCGTCCGGTCGTACAAGAAACAGCGGAGACGCGTGACACAGCAATGTCTCTTCAGGCACCGCCGAGTACCGCCACGGAACTGAATCATCCGCCGATCTCCTTCGGAGCACCAAGCGAGACGTTCCCCATTACATTTGGGGACTTCAACGAAGGAGAAATCGAAAGCTTGTCTTCTGAGCTGCTAACTTTCGGAGACTTCCTACCCGGAGAAGTGGATGACTTGACAGATAGCGACTGGTCCACGTGCTCAGACACGGACGACGAGTTATGACTAGACAGGGCAGGTGGGTATATATTCTCGTCGGACACCGGTCCAGGTCATTTACAACAGAAGTCAGTACGCCAGTCAGTGCTGCCGGTGAACACCCTGGAGGAAGTCCACGAGGAGAAGTGTTACCCACCTAAGTTGGATGAAGTAAAGGAGCAACTATTACTTAAGAAACTCCAGGAGAGTGCATCCATGGCCAACAGAAGCAGGTACCAGTCGCGCAAAGTAGAAAACATGAAAGCAACAATCATCCAGAGACTAAAGAGAGGCTGTAGACTATACTTAATGTCAGAGACCTCAAAAGTCCCTACTTACCGGACCACATATCCGGCGCCTGTGTACTCGCCTCCGGTCAACGTCCGACTGTCCAACCCCGAGTCCGCAGTGGCAGCATGCAATGAGTTCCTAGCTAGAAACTATCCAACTGTCTCATCATACCAAATTACCGACGAGTATGATGCATATTTAGACATGGTGGACGGGTCGGAGAGTTGCCTGGATCGAGCGACATTCAATCCGTCAAAACTTAGGAGCTACCCGAAACAGCACGCTTACCATGCGCCCTCCATCAGAAGCGCTGTACCGTCCCCATTCCAGAACACACTACAGAATGTACTGGCAGCAGCCACGAAAAGAAACTGCAACGTCACACAGATGAGGGAATTACCCACTTTGGACTCAGCAGTATTCAACGTGGAGTGTTTTAAAAAATTCGCATGCAACCAAGAATACTGGGAAGAATTTGCTGCCAGCCCTATTAGGATAACAACTGAGAATTTAACAACCTATGTTACTAAACTAAAAGGGCCAAAAGCAGCAGCGCTATTTGCAAAAACCCACAATCTGCTGCCACTGCAGGAAGTACCAATGGATAGGTTCACAGTAGATATGAAAAGGGACGTGAAGGTGACTCCTGGTACAAAGCACACAGAGGAAAGACCTAAGGTGCAGGTTATACAGGCGGCTGAACCCTTGGCGACAGCATATCTATGTGGGATTCACAGAGAGCTGGTTAGGAGGCTGAACGCCGTCCTCCTACCCAATGTACATACACTATTTGATATGTCTGCCGAGGATTTCGATGCCATCGTAGCCGCACACTTTAAGCCAGGAGACACTGTTTTAGAAACGGACATAGCCTCCTTTGACAAGAGCCAAGATGATTCACTTGCGCTTACTGCCTTGATGTTGTTAGAAGATTTAGGGGTGGATCACTCCCTGTTGGACTTGATAGAGGCCGCTTTTGGAGAGATTTCCAGCTGTCATCTACCGACAGGTACGCGCTTCAAGTTCGGCGCCATGATGAAATCTGGTATGTTCCTAACTCTGTTCGTCAACACATTGCTAAACATCACCATCGCTAGCCGCGTGCTGGAAGATCGTCTGACAAAATCCGCGTGCGCGGCCTTCATCGGCGACGACAACATAATACATGGAGTCGTCTCCGATGAATTGATGGCAGACAGATGCGCCACTTGGATGAACATGGAAGTGAAGATCATAGATGCAGTTGTATCCTTGAAAGCCCCTTACTTTTGTGGAGGGTTTATACTGCACGATACTGTGACGGGAACAGCCTGCAGAGTGGCAGACCCGCTAAAAAGGCTATTCAAACTGGGCAAACCGCTAGCGGCAGGTGACGAACAAGATGAAGATAGAAGACGAGCGCTGGCTGACGAAGTGATCAGATGGCAACGAACAGGGCTAATTGATGAGTTGGAGAAAGCGGTATACTCTAGGTATGAAGTGCAGGGTATATCAGTTGTGGTAATGTCCATGGCCACCTTTGCAAGCTCCAGATCTAACTTCGAGAAGCTCAGAGGACCCGTCATAACTTTGTACGGCGGTCCTAAATAGATGGAGTACATCCCAACCCAAACTTTTTACAATAGGAGGTACCAGCCTCGACCCTGGACTCCGCGCCCCACTATCCAAGTAATCAGGCCCAGACCGCGCCCTCAGAGGCAAGCCGGGCAACTTGCCCAGCTGATCTCAGCAGTTAATAAACTGACAATGCGCGCGGTACCCCAACAGAAGCCACGCAGGAATCGGAAGAATAAGAAGCAAAAGCAAAAGCGACAGGCGCCACAAAACAACACAAATCAAAAGAAGCAGCCGCCTAAAAAGAAACCAGCTCAAAAGAAAAAGAAGCCGGGCCGCAGAGAGAGGATGTGCATGAAAATCGAAAATGATTGTATTTTTGAAGTCAAGTATGAAGGTAAGGTAACAGGTTACGCGTGCTTGGTGGGGGACAAAGTAATGAAACCAGCACACGTAAAGGGGACCATCGATAACGCGGACCTGGCCAAACTGGCCTTTAAGCGGTCATCTAAGTATGACCTTGAATGCGCGCAGATACCCGTGCACATGAAGTCCGACGCTTCGAAGTTCACCCATGAGAAACCAGAGGGGTACTACAACTGGCACCACGGAGCGGTACAGTACTCAGGAGGCCGGTTCACCATCCCCACAGGTGCTGGCAAACCAGGGGACAGCGGCAGACCGATCTTCGACAACAAGGGACGCGTGGTGGCCATAGTCTTAGGAGGAGCTAATGAAGGAGCCCGTACAGCCCTCTCGGTGGTGACCTGGAATAAAGACATTGTCACTAAAATCACCCCCGAGGGGGCCGAAGAGTGGAGTCTTGCCATCCCAGTCATGTGCCTGCTGGCAAATACCACGTTCCCCTGCTCCCAGCCCCCTTGCACTCCCTGCTGCTATGAAAGGGAACCAGAGGAAACCCTACGCATGCTTGAGGACAACGTCATGAGACCTGGGTACTATCAGCTGCTACAAGCATCCTTAACATGTTCTCCCCACCGTCAGCGACGCAGTACCAAGGACAACTTCAATGTCTATAAAGCCACAAGACCGTACTTAGCTCACTGTCCCGACTGTGGAGAAGGGCACTCGTGCCATAGTCCCGTAGCATTAGAACGCATCAGAAATGAAGCGACAGACGGGACGCTGAAAATCCAGGTCTCCTTGCAAATCGGAATAAAGACGGATGATAGCCACGATTGGACCAAGCTGCGTTACATGGACAACCACACGCCAGCGGACGCAGAGAGGGCGGGGCTATTTGTAAGAACATCAGCACCGTGCACGATTACTGGAACAATGGGACACTTCATCCTGACCCGATGTCCGAAAGGGGAAACACTGACGGTGGGATTCACTGACAGTAGGAAGATCAGTCACTCATGTACGCACCCATTTCACCACGACCCTCCTGTGATAGGCCGGGAGAAATTCCATTCCCGACCGCAGCACGGTAAAGAGCTGCCTTGCAGCACGTACGTGCAGAGCACCGCCGCAACTACCGAGGAGATAGAGGTACACATGCCCCCAGACACCCCTGATCGCACACTGATGTCACAACAGTCCGGCAACGTAAAGATCACAGTTAATGGCCAGACGGTGCGGTACAAGTGTAATTGCGGTGGCTCAAATGAAGGACTAATAACTACAGACAAAGTGATTAATAACTGCAAAGTTGATCAATGTCATGCCGCGGTCACCAATCACAAAAAGTGGCAGTACAACTCCCCTCTGGTCCCGCGTAATGCTGAACTTGGGGACCGAAAAGGAAAAATCCACATCCCGTTTCCGCTGGCAAATGTAACATGCAGGGTGCCTAAAGCAAGGAACCCCACCGTGACGTACGGGAAAAACCAAGTCATCATGCTACTGTATCCCGACCACCCAACACTCCTGTCCTACCGGAACATGGGAGAAGAACCAAACTACCAAGAAGAGTGGGTGACGCATAAGAAGGAAGTCGTGCTAACCGTGCCGACTGAAGGGCTCGAGGTCACGTGGGGTAACAACGAGCCGTATAAGTATTGGCCGCAGTTATCTACAAACGGTACAGCCCATGGCCACCCGCATGAGATAATTCTGTATTATTATGAGCTGTACCCTACTATGACTGTAGTAGTTGTGTCAGTGGCCTCGTTCGTACTCCTGTCGATGGTGGGTGTGGCAGTGGGGATGTGCATGTGTGCACGACGCAGATGCATCACACCGTACGAACTGACACCAGGAGCTACCGTCCCTTTCCTGCTTAGCCTAATATGCTGCATCAGAACAGCTAAAGCGGCCACATACCAAGAGGCTGCGGTATACCTGTGGAATGAACAGCAACCTTTGTTTTGGCTACAAGCCCTTATTCCGCTGGCAGCCCTGATTGTCCTATGCAACTGTCTGAGACTCTTACCATGCTGCTGTAAAACGTTGGCTTTTTTAGCCGTAATGAGCGTCGGTGCCCACACTGTGAGCGCGTACGAACACGTAACAGTGATCCCGAACACGGTGGGAGTACCGTATAAGACTCTAGTCAATAGACCGGGCTACAGTCCCATGGTATTGGAGATGGAACTACTGTCAGTCACTTTGGAGCCAACGCTATCGCTTGATTACATCACGTGCGAGTACAAAACCGTTATCCCGTCTCCGTACGTGAAATGCTGCGGTACAGCAGAGTGCAAGGACAAAAACCTACCTGACTACAGCTGTAAGGTCTTCACCGGCGTCTACCCATTTATGTGGGGCGGAGCCTACTGCTTCTGCGACGCTGAAAACACGCAATTGAGCGAAGCACACGTGGAGAAGTCCGAATCATGCAAAACAGAATTTGCATCAGCATACAGGGCTCATACCGCATCCGCATCAGCTAAGCTCCGCGTCCTTTACCAAGGAAATAACATCACTGTAACTGCCTATGCTAACGGCGACCATGCCGTCACAGTTAAGGACGCCAAATTCATTGTGGGGCCAATGTCTTCAGCCTGGACACCTTTCGACAACAAAATTGTGGTGTACAAAGGTGACGTCTATAACATGGACTACCCGCCCTTTGGCGCAGGAAGACCAGGACAATTTGGCGATATCCAAAGTCGCACACCTGAGAGTACAGACGTCTATGCTAATACACAACTGGTACTGCAGAGACCGGCTGCGGGTACGGTACATGTGCCATACTCTCAGGCACCATCTGGCTTTAAGTATTGGCTAAAAGAACGAGGGGCGTCGCTGCAGCACACAGCACCATTTGGCTGCCAAATAGCAACAAACCCGGTAAGAGCGATGAATTGCGCCGTAGGGAACATGCCCATCTCCATCGACATACCGGATGCGGCCTTCATTAGGGTCGTCGACGCGCCCTCTTTAACGGACATGTCGTGCGAGGTACCAACCTGCACCCATTCCTCAGATTTCGGGGGCGTCGCCATTATTAAATATGCAGCCAGCAAGAAAGGCAAGTGTGCGGTGCATTCGATGACCAACGCCGTCACAATTCGGGAAGCTGAGATAGAAGTTGAAGGGAATTCTCAGCTGCAAATCTCTTTCTCGACGGCCTTGGCCAGCGCCGAATTCCGCGTACAAGTCTGTTCTACACAAGTACACTGTGTAGCCGAGTGCCACCCTCCGAAGGACCACATAGTCAATTACCCGGCGTCACATACCACCCTCGGGGTCCAGGACATTTCCGCTACGGCGCTGTCATGGGTGCAGAAGATCACGGGAGGCGTGGGACTGGTTGTCGCTGTTGCAGCACTGATTCTAATCGTGGTGCTATGCGTGTCGTTTAGCAGGCACTAA
		</sequence>
		<sequence>
			<taxon idref="OM128435|Brazil|RJ|2018-03-19"/>
			---------------------------------------------------------------------------------------------------------------------------------------------------------------------------------------CTGGACATCGGCAGTGCACCAGCAAGGAGGATGATGTCGGACAAGAAGTACCACTGCGTCTGCCCGATGCGCAGCGCAGAAGATCCCGAGAGACTCGCCAATTATGCGCGAAAGCTAGCATCTGCTGCAGGAAAAGTCCTGGACAGAAACATCTCTGGAAAGATCGGGGACTTACAAGCAGTAATGGCCGTGCCAGACACGGAGACGCCAACATTCTGCTTGCACACAGATGTCTCATGTAGACAGAGAGCAGACGTCGCGATATACCAAGACGTCTATGCTGTACACGCACCCACGTCGCTATACCACCAGGCGATTAAAGGGGTCCGAGTGGCGTACTGGGTAGGGTTCGACACAACCCCGTTCATGTACAATGCCATGGCGGGTGCCTACCCCTCATACTCGACAAACTGGGCAGACGAGCAGGTACTGAAGGCTAAGAACATAGGATTATGTTCAACAGACCTGACGGAAGGTAGACGAGGTAAATTGTCTATTATGAGAGGGAAGAAGCTAAAACCGTGTGACCGTGTGCTGTTCTCAGTAGGGTCAACGCTCTACCCGGAAAGCCGCAAGCTACTTAAGAGCTGGCACTTACCATCGGTGTTCCATCTAAAGGGCAAACTCAGCTTCACATGCCGCTGTGATACAGTGGTTTCGTGCGAGGGCTACGTCGTTAAGAGAATAACGATGAGCCCAGGCCTTTATGGAAAAACCACAGGGTATGCGGTAACCCACCACGCAGACGGATTCTTGATGTGCAAGACTACCGACACGGTTGACGGCGAAAGAGTGTCATTCTCGGTGTGCACATACGTGCCGGCGACCATTTGTGATCAAATGACCGGCATCCTTGCTACAGAAGTCACGCCGGAGGATGCACAGAAGCTGTTGGTGGGGCTGAACCAGAGAATAGTGGTTAACGGCAGAACGCAACGGAATACGAACACCATGAAAAACTATCTGCTTCCCGTGGTCGCCCAAGCCTTCAGTAAGTGGGCAAAGGAGTGCCGGAAAGACATGGAAGATGAAAAACTCCTGGGGGTCAGAGAAAGAACACTGACCTGCTGCTGTCTATGGGCATTCAAGAAGCAGAAAACACACACGGTCTACAAGAGGCCTGATACCCAGTCAATTCAGAAGGTTCAGGCCGAGTTTGACAGCTTTGTGGTACCGAGCCTGTGGTCGTCCGGGTTGTCAATCCCCTTGAGGACTAGAATCAAATGGTTGTTAAGCAAGGTGCCAAAAACCGACCTGATCCCATATAGCGGGGACGCCCAAGAAGCCCGGGACGCAGAAAAAGAAGCANNNNNNNNNNNNNNNNNNNNNNNNNNNNNNNNNNNNNNNNNNNNNNNNNNNNNNNNNNNNGAAGATGTTCAGGTCGAAATCGANNNNNNNNNNNNNNNNNNNNNNNNNNNNNNNNNNNNNNNNNNNNNNNNNNNNNNNNNNNNNNNNNNNNNNNNNNNNNNNNNNNNNNNNNNNNNNNNNNNNNNNNNNNNNNNNNNNNNNNNNNNNNNNNNNNNNNNNNNNNNNNNNNNNNNNNNNNNNNNNNNNNNNNNNNNNNNNNNNNNNNNNNNNNNNNNNNNNNNNNNNNNNNNNNNNNNNNNNNNNNNNNNNNNNNNNNNNNNNNNNNNNNNNNNNNNNNNNNNNNNNNNNNNNNNNNNNNNNNNNNNNNNNNNNNNNNNNNNNNNNNNNNNNNNNNNNNNNNNNNNNNNNNNNNNNNNNNNNNNNNNNNNNNNNNNNNNNNNNNNNNNNNNNNNNNNNNNNNNNNNNNNNNNNNNNNNNNNNNNNNNNNNNNNNNNNNNNNNNNNNNNNNNNNNNNNNNNNNNNNNNNNNNNNNNNNNNNNNNNNNNNNNNNNNNNNNNNNNNNNNNNNNNNNNNNNNNNNNNNNNNNNNNNNNNNNNNNNNNNNNNNNNNNNNNNNNNNNNNNNNNNNNNNNNNNNNNNNNNNNNNNNNNNNNNNNNNNNNNNNNNNNNNNNNNNNNNNNNNNNNNNNNNNNNNNNNNNNNNNNNNNNNNNNNNNNNNNNNNNNNNNNNNNNNNNNNNNNNNNNNNNNNNNNNNNNNNNNNNNNNNNNNNNNNNNNNNNNNNNNNNNNNNNNNNNNNNNNNNNNNNNNNNNNNNNNNNNNNNNNNNNNNNNNNNNNNNNNNNNNNNNNNNNNNNNNNNNNNNNNNNNNNNNNNNNNNNNNNNNNNNNNNNNNNNNNNNNNNNNNNNNNNNNNNNNNNNNNNNNNNNNNNNNNNNNNNNNNNNNNNNNNNNNNNNNNNNNNNNNNNNNNNNNNNNNNNNNNNNNNNNNNNNNNNNNNNNNNNNNNNNNNNNNNNNNNNNNNNNNNNNNNNNNNNNNNNNNNNNNNNNNNNNNNNNNNNNNNNNNNNNNNNNNNNNNNNNNNNNNNNNNNNNNNNNNNNNNNNNNNNNNNNNNNNNNNNNNNNNNNNNNNNNNNNNNNNNNNNNNNNNNNNNNNNNNNNNNNNNNNNNNNNNNNNNNNNNNNNNNNNNNNNNNNNNNNNNNNNNNNGTTAAACAACTGCAAATTGACTATCGTGGATACGAGGTCATGACAGCAGCCGCATCCCAAGGGTTAACCAGAAAAGGAGTTTATGCAGTTAGGCAAAAAGTTAATGAAAACCCGCTCTATGCATCAACGTCAGAGCACGTCAACGTACTCCTAACACGTACGGAAGGTAAACTGGTATGGAAGACACTTTCCGGTGACCCGTGGATAAAGACGCTGCAGAACCCACCGAAAGGAAACTTCAAAGCAACTATCAAGGAGTGGGAGGTGGAGCATGCATCAATAATGGCGGGCATCTGCAGTCACCAAATGACCTTTGATACATTCCAAAACAAAGCCAATGTTTGTTGGGCTAAGAGCTTGGTCCCTATCCTCGAAACAGCGGGGATAAAACTAAATGATAGGCAGTGGTCCCAGATAATTCAAGCCTTCAAAGAAGATAAAGCATACTCACCTGAAGTAGCCCTGAATGAAATATGCACGCGCATGTATGGGGTGGATTTAGACAGTGGGCTATTTTCTAAACCATTGGTGTCTGTGTATTACTCGGATAACCACTGGGATAATAGGCCTGGAGGGAAGATGTTCGGATTCAACCCCGAGGCAGCATCCATTCTAGAAAGAAAGTATCCATTCACAAAAGGGAAGTGGAACATCAACAAGCAGATCTGTGTGACCACCAGGAGGATAGAAGACTTTAACCCTACCACCAATATTATACCGGCCAATAGGAGACTACCACACTCATTAGTGGCCGAACACCGCCCAGTAAAAGGGGAAAGAATGGAATGGCTGGTTAATAAGATAAACGGCCACCACGTGCTCCTGGTCAGTGGCTATAATCTTGTACTGCCTACTAAGAGAGTCACTTGGGTAGCGCCACTAGGTGTCCGCGGAGCGGACTACACATACAACCTAGAGTTGGGTCTGCCAGCAACGCTTGGCAGGTATGACCTAGTGGTCATAAACATCCACACACCTTTTCGCATACACCATTACCAACAGTGCGTAGACCACGCAATGAAACTGCAAATGCTCGGGGGTGACTCATTGAGACTGCTCAAACCGGGTGGCTCTCTATTGATCAGAGCATATGGTTACGCAGATAGAACCAGTGAACGAGTCATCTGCGTGTTGGGACGCAAGTTCAGATCGTCTAGAGCGTTGAAACCACCATGTGTCACCAGCAACACTGAGATGTTTTTTCTATTCAGCAACTTTGACAATGGCAGAAGGAATTTCACAACTCATGTCATGAATAATCAACTGAATGCAGCCTTTGTAGGACAGGCCACCCGAGCAGGATGTGCACCGTCGTACCGGGTAAAACGCANNNNNNNNNNNNNNNNNNNNNNNNNNNNNNNNNNNNNNNNNNNNNNNNNNNNNNNNNNNNNNNNNNNNNNNNNNNNNNNNNNNNNNNNNNNNNNNNNNNNNNNNNNNNNNNNNNNNNNNNNNNNNNNNNNNNNNNNNNNNNNNNNNNNNNNNNNNNNNNNNNNNNNNNNNNNNNNNNNNNNNNNNNNNNNNNNNNNNNNNNNNNNNNNNNNNNNNNNNNNNNNNNNNNNNNNNNNNNNNNNNNNNNNNNNNNNNAAGGAAGTAACTAGACTGGGAGTAAATAGTGTAGCTATACCTCTCCTCTCCACAGGTGTATACTCAGGAGGGAAAGATAGGCTGACCCAGTCACTGAACCACCTCTTCACAGCCATGGACTCGACGGATGCAGACGTGGTCATCTACTGTCGCGACAAAGAATGGGAGAAGAAAATATCCGAGGCCATACAGATGCGGACTCAAGTGGAGTTGCTGGATGAGCACATCTCCATAGACTGCGATATTGTTCGCGTGCACCCTGACAGCAGCTTGGCAGGCAGAAAAGGATACAGCACCACGGAAGGCGCACTGTACTCATATCTAGAAGGGACTCGTTTTCACCAGACGGCAGTGGACATGGCAGAGATATATACTATGTGGCCAAAGCAAACAGAGGCCAACGAGCAAGTCTGCCTATATGCCCTGGGGGAAAGTATTGAATCGATCAGGCAGAAATGCCCGGTGGATGATGCAGATGCATCGTCTCCTCCAAAAACTGTCCCGTGCCTTTGCCGTTACGCCATGACTCCGGAACGCGTCACCAGACTTCGCATGAACCACGTCACAAGTATAATTGTGTGTTCCTCGTTTCCCCTTCCAAAGTACAAAATAGAAGGAGTGCAAAAAGTCAAATGCTCTAAGGTAATGCTATTTGACCACAACGTGCCATCACGCGTAAGTCCAAGGGAATATAGATCTTCCCCGGAGGCTGCACAGGAAGCGAGCACAACCACATCACTGACGCATAGCCAATTCGACCTAAGCGTCGACGGCGAGATACTACCCGTCCCGTCAGATCTGGATGCTGACGCCCCAGCCCTAGAACCAGCTCTAGACGACAGGGCGACACACACGTTCGCATCCNNNNNNNNNAACCTTGCGGCCGTGTCAGACTGGGTAATGAGTCCCGTACCTGTCGCGCCGCCCAGAAGAAGGCGAGGGAGAAACCTGACTGTGACATGCGACGAGAGAGAAGGGAACATAACACCCATGGCTAGCGTCCGATTCTTTAGGGCAGAGCTGCGTCCGGTCGTACAAGAAACAGCGGAGACGCGTGACACAGCAATGTCTCTTCAGGCACCGCCGAGTACCGCCACGGAACTGAATCATCCGCCGATCTCCTTCGGAGCACCAAGCGAGACGTTCCCCATTACATTTGGGGACTTCAACGAAGGAGAAATCGAAAGCTTGTCTTCTGAGCTGCTAACTTTCGGAGACTTCCTACCCGGAGAAGTGGATGACTTGACAGATAGCGACTGGTCCACGTGCTCAGACACGGACGACGAGTTATGACTAGACAGGGCAGGTGGGTATATATTCTCGTCGGACACCGGTCCAGGTCATTTACAACAGAAGTCAGTACGCCAGTCAGTGCTGCCGGTGAACACCCTGGAGGAAGTCCACGAGGAGAAGTGTTACCCACCTAAGTTGGATGAAGTAAAGGAGCAACTATTACTTAAGAAACTCCAGGAGAGTGCATCCATGGCCAACAGAAGCAGGTACCAGTCGCGCAAAGTAGAAAACATGAAAGCAACAATCATCCAGAGACTAAAGAGAGGCTGTAGACTATACTTAATGTCAGAGACCTCAAAAGTCCCTACTTACCGGACCACATATCCGGCGCCTGTGTACTCGCCTCCGGTCAACGTCCGACTGTCCAACCCCGAGTCCGCAGTGGCAGCATGCAATGAGTTCCTAGCTAGAAACTATCCAACTGTCTCATCATACCAAATTACCGACGAGTATGATGCATATTTAGACATGGTGGACGGGTCGGAGAGTTGCCTGGATCGAGCGACATTCAATCCGTCAAAACTTAGGAGCTACCCGAAACAGCACGCTTACCATGCGCCCTCCATCAGAAGCGCTGTACCGTCCCCATTCCAGAACACACTACAGAATGTACTGGCAGCAGCCACGAAAAGAAACTGCAACGTCACACAGATGAGGGAATTACCCACTTTGGACTCAGCAGTATTCAACGTGGAGTGTTTTAAAAAATTCGCATGCAACCAAGAATACTGGGAAGAATTTGCTGCCAGCCCTATTAGGATAACAACTGAGAATTTAACAACCTATGTTACTAAACTAAAAGGGCCAAAAGCAGCAGCGCTATTTGCAAAAACCCACAATCTGCTGCCACTGCAGGAAGTACCAATGGATAGGTTCACAGTAGATATGAAAAGGGACGTGAAGGTGACTCCTGGTACAAAGCACACAGAGGAAAGACCTAAGGTGCAGGTTATACAGGCGGCTGAACCCTTGGCGACAGCATACCTATGTGGGATTCACAGAGAGCTGGTTAGGAGGCTGAACGCCGTCCTCCTACCCAATGTACATACACTATTTGATATGTCTGCCGAGGATTTCGATGCCATCATAGCCGCACACTTTAAGCCAGGAGACACTGTTTTAGAAACGGACATAGCCTCCTTTGACAAGAGCCAAGATGATTCACTTGCGCTTACTGCCTTGATGTTGTTAGAAGATTTAGGGGTGGATCACTCCCTGTTGGACTTGATAGAGGCCGCTTTTGGAGAGATTTCCAGCTGTCATCTACCGACAGGTACGCGCTTCAAGTTCGGCGCCATGATGAAATCTGGTATGTTCCTAACTCTGTTCGTCAACACATTGCTAAACATCACCATCGCTAGCCGCGTGCTGGAAGATCGTCTGACAAAATCCGCGTGCGCGGCCTTCATCGGCGACGACAACATAATACATGGAGTCGTCTCCGATGAATTGATGGCAGACAGATGCGCCACTTGGATGAACATGGAAGTGAAGATCATAGATGCAGTTGTATCCTTGAAAGCCCCTTACTTTTGTGGAGGGTTTATACTGCACGATACTGTGACGGGAACAGCCTGCAGAGTGGCAGACCCGCTAAAAAGGCTATTCAAACTGGGCAAACCGCTAGCGGCAGGTGACGAACAAGATGAAGATAGAAGACGAGCGCTGGCTGACGAAGTGATCAGATGGCAACGAACAGGGCTAATTGATGAGTTGGAGAAAGCGGTATACTCTAGGTATGAAGTGCAGGGTATATCAGTTGTGGTAATGTCCATGGCCACCTTTGCAAGCTCCAGATCTAACTTCGAGAAGCTCAGAGGACCCGTCATAACTTTGTACGGCGGTCCTAAATAGATGGAGTACATCCCAACCCAAACTTTTTACAATAGGAGGTACCAGCCTCGACCCTGGACTCCGCGCCCCACTATCCAAGTAATCAGGCCCAGACCGCGCCCTCAGAGGCAAGCCGGGCAACTTGCCCAGCTGATCTCAGCAGTTAATAAACTGACAATGCGCGCGGTACCCCAACAGAAGCCACGCAGGAATCGGAAGAATAAGAAGCAAAAGCAAAAGCGACAGGCGCCACAAAACAACACAAATCAAAAGAAGCAGCCGCCTAGAAAGAAACCAGCTCAAAAGAAAAAGAAGCCGGGCCGCAGAGAGAGGATGTGCATGAAAATCGAAAATGATTGTATTTTTGAAGTCAAGTATGAAGGTAAGGTAACAGGTTACGCGTGCTTGGTGGGGGACAAAGTAATGAAACCAGCACACGTAAAGGGGACCATCGATAACGCGGACCTGGCCAAACTGGCCTTTAAGCGGTCATCTAAGTATGACCTTGAATGCGCGCAGATACCCGTGCACATGAAGTCCGACGCTTCGAAGTTCACCCATGAGAAACCAGAGGGGTACTACAACTGGCACCACGGAGCAGTACAGTACTCAGGAGGCCGGTTCACCATCCCCACAGGTGCTGGCAAACCAGGGGACAGCGGCAGACCGATCTTCGACAACAAGGGACGCGTGGTGGCCATAGTCTTAGGAGGAGCTAATGAAGGAGCCCGTACAGCCCTCTCGGTGGTGACCTGGAATAAAGACATTGTCACTAAAATCACCCCCGAGGGGGCCGAAGAGTGGAGTCTTGCCATCCCAGTCATGTGCCTGCTGGCAAATACCACGTTCCCCTGCTCCCAGCCCCCTTGCACTCCCTGCTGCTATGAAAGGGAACCAGAGGAAACCCTACGCATGCTTGAGGACAACGTCATGAGACCTGGGTACTATCAGCTGCTACAAGCATCCTTAACATGTTCTCCCCACCGTCAGCGACGCAGTACCAAGGACAACTTCAATGTCTATAAAGCCACAAGACCGTACTTAGCTCACTGTCCCGACTGTGGAGAAGGGCACTCGTGCCATAGTCCCGTAGCATTAGAACGCATCAGAAATGAAGCGACAGACGGGACGCTGAAAATCCAGGTCTCCTTGCAAATCGGAATAAAGACGGATGATAGCCACGATTGGACCAAGCTGCGTTACATGGACAACCACACGCCAGCGGACGCAGAGAGGGCGGGGCTATTTGTAAGAACATCAGCACCGTGCACGATTACTGGAACAATGGGACACTTCATCCTGACCCGATGTCCGAAAGGGGAAACTCTGACGGTGGGATTCACTGACAGTAGGAAGATCAGTCACTCATGTACGCACCCATTTCACCACGACCCTCCTGTGATAGGCCGGGAGAAATTCCATTCCCGACCGCAGCACGGTAAAGAGCTGCCTTGCAGCACGTACGTGCAGAGCACCGCCGCAACTACCGAGGAGATAGAGGTACACATGCCCCCAGACACCCCTGATCGCACACTGATGTCACAACAGTCCGGCAACGTAAAGATCACAGTTAATGGCCAGACGGTGCGGTACAAGTGTAATTGCGGTGGCTCAAATGAAGGACTAATAACTACAGACAAAGTGATTAATAACTGCAAAGTTGATCAATGTCATGCCGCGGTCACCAATCACAAAAAGTGGCAGTACAACTCCCCTCTGGTCCCGCGTAATGCTGAACTTGGGGACCGAAAAGGAAAAATCCACATCCCGTTTCCGCTGGCAAATGTAACATGCAGGGTGCCTAAAGCAAGGAACCCCACCGTGACGTACGGGAAAAACCAAGTCATCATGCTACTGTATCCCGACCACCCAACACTCCTGTCCTACCGGAACATGGGAGAAGAACCAAACTACCAAGAAGAGTGGGTGACGCATAAGAAGGAAGTCGTGCTAACCGTGCCGACTGAAGGGCTCGAGGTCACGTGGGGTAACAACGAGCCGTATAAGTATTGGCCGCAGTTATCTACAAACGGTACAGCCCATGGCCACCCGCATGAGATAATTCTGTATTATTATGAGCTGTACCCTACTATGACTGTAGTAGTTGTGTCAGTGGCCTCGTTCGTACTCCTGTCGATGGTGGGTGTGGCAGTGGGGATGTGCATGTGTGCACGACGCAGATGCATCACACCGTACGAACTGACACCAGGAGCTACCGTCCCTTTCCTGCTTAGCCTAATATGCTGCATCAGAACAGCTAAAGCGGCCACATACCAAGAGGCTGCGGTATACCTGTGGAATGAACAGCAACCTTTGTTTTGGCTACAAGCCCTTATTCCGCTGGCAGCCCTGATTGTCCTATGCAACTGTCTGAGACTCTTACCATGCTGCTGTAAAACGTTGGCTTTTTTAGCCGTAATGAGCGTCGGTGCCCACACTGTGAGCGCGTACGAACACGTAACAGTGATCCCGAACACGGTGGGAGTACCGTATAAGACTCTAGTCAATAGACCGGGCTACAGTCCCATGGTATTGGAGATGGAACTACTGTCAGTCACTTTGGAGCCAACGCTATCGCTTGATTACATCACGTGCGAGTACAAAACCGTTATCCCGTCTCCGTACGTGAAATGCTGCGGTACAGCAGAGTGCAAGGACAAAAACCTACCTGACTACAGCTGTAAGGTCTTCACCGGCGTCTACCCATTTATGTGGGGCGGAGCCTACTGCTTCTGCGACGCTGAAAACACGCAATTGAGCGAAGCACACGTGGAGAAGTCCGAATCATGCAAAACAGAATTTGCATCAGCATACAGGGCTCATACCGCATCCGCATCAGCTAAGCTCCGCGTCCTTTACCAAGGAAATAACATCACTGTAACTGCCTATGCTAACGGCGACCATGCCGTCACAGTTAAGGACGCCAAATTCATTGTGGGGCCAATGTCTTCAGCCTGGACACCTTTCGACAACAAAATTGTGGTGTACAAAGGTGACGTCTATAACATGGACTACCCGCCCTTTGGCGCAGGAAGACCAGGACAATTTGGCGATATCCAAAGTCGCACACCTGAGAGTACAGACGTCTATGCTAATACACAACTGGTACTGCAGAGACCGGCTGCGGGTACGGTACATGTGCCATACTCTCAGGCACCATCTGGCTTTAAGTATTGGCTAAAAGAACGAGGGGCGTCGCTGCAGCACACAGCACCATTTGGCTGCCAAATAGCAACAAACCCGGTAAGAGCGATGAATTGCGCCGTAGGGAACATGCCCATCTCCATCGACATACCGGATGCGGCCTTCATTAGGGTCGTCGACGCGCCCTCTTTAACGGACATGTCGTGCGAGGTACCAACCTGCACCCATTCCTCAGATTTCGGGGGCGTCGCCATTATTAAATATGCAGCCAGCAAGAAAGGCAAGTGTGCGGTGCATTCGATGACCAACGCCGTCACAATTCGGGAAGCTGAGATAGAAGTTGAAGGGAATTCTCAGCTGCAAATCTCTTTCTCGACGGCCTTGGCCAGCGCCGAATTCCGCGTACAAGTCTGTTCTACACAAGTACACTGTGTAGCCGAGTGCCACCCTCCGAAGGACCACATAGTCAATTACCCGGCGTCACATACCACCCTCGGGGTCCAGGACATTTCCGCTACGGCGCTGTCATGGGTGCAGAAGATCACGGGAGGCGTGGGACTGGTTGTCGCTGTTGCAGCACTGATTCTAATCGTGGTGCTATGCGTGTCGTTCAGCAGGCACTAA
		</sequence>
		<sequence>
			<taxon idref="OM128434|Brazil|RJ|2018-06-07"/>
			------------TACGTGGACATAGACGCTGACAGCGCCTTTTTGAAGGCCCTGCAACGTGCGTACCCCATGTTTGAGGTGGAACCCAGGCAGGTCACACCGAATGACCATGCTAATGCTAGAGCGTTCTCGCATCTAGCTATAAAACTAATAGAGCAGGAAATTGATCCCGACTCAACCATCCTGGACATCGGCAGTGCACCAGCAAGGAGGATGATGTCGGACAGGAAGTACCACTGCGTCTGCCCGATGCGCAGCGCAGAAGATCCCGAGAGACTCGCCAATTATGCGAGAAAGCTAGCATCTGCTGCAGGAAAAGTCCTGGACAGAAACATCTCTGGAAAGATCGGGGACTTACAAGCAGTAATGGCCGTGCCAGACACGGAGACGCCAACATTCTGCTTGCACACAGATGTCTCATGTAGACAGAGAGCAGACGTCGCGATATACCAAGACGTCTATGCTGTACACGCACCCACGTCGCTATACCACCAGGCGATTAAAGGGGTCCGAGTGGCGTACTGGGTAGGGTTCGACACAACCCCGTTCATGTACAATGCCATGGCGGGTGCCTACCCCTCATATTCGACAAACTGGGCAGACGAGCAGGTACTGAAGGCTAAGAACATAGGATTATGTTCAACAGACCTGACGGAAGGTAGACGAGGTAAATTGTCTATTATGAGAGGGAAGAAGCTAAAACCGTGTGACCGTGTGCTGTTCTCAGTAGGGTCAACGCTCTACCCGGAAAGCCGCAAGCTACTTAAGAGCTGGCACTTACCATCGGTGTTCCATCTAAAGGGCAAACTCAGCTTCACATGCCGCTGTGATACAGTGGTTTCGTGCGAGGGCTACGTCGTTAAGAGAATAACGATGAGCCCAGGCCTTTATGGAAAAACCACAGGGTATGCGGTAACCCACCACGCAGACGGATTCTTGATGTGCAAGACTACCGACACGGTTGACGGCGAAAGAGTGTCATTCTCGGTGTGCACATACGTGCCGGCGACCATTTGTGATCAAATGACCGGCATCCTTGCTACAGAAGTCACGCCGGAGGATGCACAGAAGCTGTTGGTGGGGCTGAACCAGAGAATAGTGGTTAACGGCAGAACGCAACGGAATACGAACACCATGAAAAACTATCTGCTTCCCGTGGTCGCCCAAGCCTTCAGTAAGTGGGCAAAGGAGTGCCGGAAAGACATGGAAGATGAAAAACTCCTGGGGGTCAGAGAAAGAACACTGACCTGCTGCTGTCTATGGGCATTCAAGAAGCAGAAAACACACACGGTCTACAAGAGGCCTGATACCCAGTCAATTCAGAAGGTTCAGGCCGAGTTTGACAGCTTTGTGGTACCGAGCCTGTGGTCGTCCGGGTTGTCAATCCCCTTGAGGACTAGAATCAAATGGTTGTTAAGCAAGGTGCCAAAAACCGACCTGATCCCATATAGCGGGGACGCCCAAGAAGCCCGGGACGCAGAAAAAGAAGCAGAGGAAGAACGAGAAGCAGAACTGACTCGTGAAGCCCTACCACCTCTACAGGCAGCACAGGAAGATGTTCAGGTCGAAATCGACGTGGAACAGCTTGAGGACAGAGCGGGTGCAGGAATAATAGAGACTCCTAGAGGAGCTATCAAAGTTACTGCCCAACCAACAGACCACGTCGTGGGAGAGTACCTGGTACTTTCCCCGCAGACCGTACTACGGAGCCAGAAGCTCAGCCTAATTCACGCTTTGGCGGAGCAAGTGAAGACGTGCACGCACAGCGGACGAGCAGGGAGGTATGCGGTCGAAGCGTACGACGGCCGAGTCCTAGTGCCCTCAGGCTATGCAATCTCGCCTGAAGACTTCCAGAGTCTAAGCGAAAGCGCAACGATGGTGTATAACGAAAGAGAGTTCGTAAACAGAAAGCTACACCACATTGCGATGCACGGACCAGCCCTGAACACCGACGAAGAGTCGTATGAGCTGGTGAGGGCAGAGAGGACAGAACACGAGTACGTCTACGATGTGGACCAGAGAAGATGCTGTAAGAAGGAAGAAGCTGCAGGACTGGTACTGGTGGGCGACTTGACTAATCCGCCCTACCACGAATTCGCATATGAAGGGCTAAAAATCCGCCCTGCCTGCCCATACAAAATTGCAGTCATAGGAGTCTTCGGAGTACCAGGATCCGGCAAGTCAGCTATTATCAAGAACCTAGTTACCAGGCAAGACCTGGTGACTAGCGGAAAGAAAGAAAACTGCCAAGAAATCACCACCGACGTGATGAGACAGAGAGGTCTAGAGATATCTGCACGTACGGTTGACTCGCTGCTCTTGAATGGATGCAACAGGCCAGTCGACGTGTTGTACGTAGACGAGGCGTTTGCGTGCCACTCTGGAACGTTACTTGCTTTGATCGCCTTGGTTAGACCAAGGCAGAAAGTTGTACTCTGTGGTGACCCGAAGCAGTGCGGCTTCTTCAATATGATGCAGATGAAAGTCAACTATAATCACAACATCTGCACCCAAGTGTACCACAAAAGTATCTCCAGGCGGTGTACACTGCCTGTGACCGCCATTGTGTCATCGTTACATTACGAAGGCAAAATGCGCACTACGAATGAGTACAACAAGCCGATTGTAGTGGACACTACAGGCTCAACAAAACCTGACGCTGGAGATCTCGTGTTAACGTGCTTCAGAGGGTGGGTTAAACAACTGCAAATTGACTATCGTGGATACGAGGTCATGACAGCAGCCGCATCCCAAGGGTTAACCAGAAAAGGAGTTTATGCAGTTAGGCAAAAAGTTAATGAAAACCCGCTCTATGCATCAACGTCAGAGCACGTCAACGTACTCCTAACACGTACGGAAGGTAAACTGGTATGGAAGACACTTTCCGGTGACCCGTGGATAAAGACGCTGCAGAACCCACCGAAAGGAAACTTCAAAGCAACTATCAAGGAGTGGGAGGTGGAGCATGCATCAATAATGGCGGGCATCTGCAGTCACCAAATGACCTTTGATACATTCCAAAACAAAGCCAATGTTTGTTGGGCTAAGAGCTTGGTCCCTATCCTCGAAACAGCGGGGATAAAACTAAATGATAGGCAGTGGTCCCAGATAATTCAAGCCTTCAAAGAAGATAAAGCATACTCACCTGAAGTAGCCCTGAATGAAATATGCACGCGCATGTATGGGGTGGATTTAGACAGTGGGCTATTTTCTAAACCATTGGTGTCTGTGTATTACTCGGATAACCACTGGGATAATAGGCCTGGAGGGAAGATGTTCGGATTCAACCCCGAGGCAGCATCCATTCTAGAAAGAAAGTATCCATTCACAAAAGGGAAGTGGAACATCAACAAGCAGATCTGTGTGACCACCAGGAGGATAGAAGACTTTAACCCTACCACCAATATTATACCGGCCAATAGGAGACTACCACACTCATTAGTGGCCGAACACCGCCCAGTAAAAGGGGAAAGAATGGAATGGCTGGTTAATAAGATAAACGGCCACCACGTGCTCCTGGTCAGTGGCTATAATCTTGTACTGCCTACTAAGAGAGTCACTTGGGTAGCGCCACTAGGTGTCCGCGGAGCGGACTACACATACAACCTAGAGTTGGGTCTGCCAGCAACGCTTGGCAGGTATGACCTAGTGGTCATAAACATCCACACACCTTTTCGCATACACCATTACCAACAGTGCGTAGACCACGCAATGAAACTGCAAATGCTCGGGGGTGACTCATTGAGACTGCTCAAACCGGGTGGCTCTCTATTGATCAGAGCATATGGTTACGCAGATAGAACCAGTGAACGAGTCATCTGCGTGTTGGGACGCAAGTTCAGATCGTCTAGAGCGTTGAAACCACCATGTGTCACCAGCAACACTGAGATGTTTTTCCTATTCAGCAACTTTGACAATGGCAGAAGGAATTTCACAACTCATGTCATGAATAATCAACTGAATGCAGCCTTTGTAGGACAGGCCACCCGAGCAGGATGTGCACCGTCGTACCGGGTAAAACGCATGGACATCGCGAAGAACGATGAAGAGTGCGTAGTTAACGCCGCTAACCCTCGCGGGTTACCGGGTGACGGTGTTTGCAAGGCAGTATACAAAAAATGGCCGGAGTCCTTTAAGAATAGTGCAACACCAGTGGGAACCGCAAAAACAGTCATGTGCGGTACGTATCCAGTAATCCACGCCGTTGGACCGAATTTCTCTAATTATTTGGAATCTGAAGGGGACCGGGAATTGGCAGCTGCCTATCGAGAAGTCGCAAAGGAAGTAACTAGACTGGGAGTAAATAGTGTAGCTATACCTCTCCTCTCCACAGGTGTATACTCAGGAGGGAAAGATAGGCTGACCCAGTCACTGAACCACCTCTTCACAGCCATGGACTCGACGGACGCAGACGTGGTCATCTACTGTCGCGACAAAGAATGGGAGAAGAAAATATCCGAGGCCATACAGATGCGGACTCAAGTGGAGTTGCTGGATGAGCACATCTCCATAGACTGCGATATTGTTCGCGTGCACCCTGACAGCAGCTTGGCAGGCAGAAAAGGATACAGCACCACGGAAGGCGCACTGTACTCATATCTAGAAGGGACTCGTTTTCACCAGACGGCAGTGGACATGGCAGAGATATATACTATGTGGCCAAAGCAAACAGAGGCCAACGAGCAAGTCTGCCTATATGCCCTGGGGGAAAGTATTGAATCGATCAGGCAGAAATGCCCGGTGGATGATGCAGATGCATCGTCTCCTCCAAAAACTGTCCCGTGCCTTTGCCGTTACGCCATGACTCCGGAACGCGTCACCAGACTTCGCATGAACCACGTCACAAGTATAATTGTGTGTTCCTCGTTTCCCCTTCCAAAGTACAAAATAGAAGGAGTGCAAAAAGTCAAATGCTCTAAGGTAATGCTATTTGACCACAACGTGCCATCACGCGTAAGTCCAAGGGAATATAGATCTTCCCCGGAGGCTGCACAGGAAGCGAGTACAACCACGTCACTGACGCATAGCCAATTCGACCTAAGCGTTGACGGCGAGATACTACCCGTCCCGTCAGATCTGGATGCTGACGCCCCAGCCCTAGAACCAGCTCTAGACGACAGGGCGACACACACGTTGCCATCCACAACCGGAAACCTTGCGGCCGTGTCTGACTGGGTAATGAGCACCGTACCTGTCGCGCCGCCCAGAAGAAGGCGAGGGAGAAACCTGACTGTGACATGCGACGAGAGAGAAGGGAACATAACACCCATGGCTAGCGTCCGATTCTTTAGGGCAGAGCTGCGTCCGGTCGTACAAGAAACAGCGGAGACGCGTGACACAGCAATGTCTCTTCAGGCACCGCCGAGTACCGCCACGGAACTGAATCATCCGCCGATCTCCTTCGGAGCACCAAGCGAGACGTTCCCCATTACATTTGGGGACTTCAACGAAGGAGAAATCGAAAGCTTGTCTTCTGAGCTGCTAACTTTCGGAGACTTCCTACCCGGAGAAGTGGATGACTTGACAGATAGCGACTGGTCCACGTGCTCAGACACGGACGACGAGTTATGACTAGACAGGGCAGGTGGGTATATATTCTCGTCGGACACCGGTCCAGGTCATTTACAACAGAAGTCAGTACGCCAGTCAGTGCTGCCGGTGAACACCCTGGAGGAAGTCCACGAGGAGAAGTGTTACCCACCTAAGTTGGATGAAGTAAAGGAGCAACTATTACTTAAGAAACTCCAGGAGAGTGCATCCATGGCCAACAGAAGCAGGTACCAGTCGCGCAAAGTAGAAAACATGAAAGCAACAATCATCCAGAGACTAAAGAGAGGCTGTAGACTATACTTAATGTCAGAGACCTCAAAAGTCCCTACTTACCGGACCACATATCCGGCGCCTGTGTACTCGCCTCCGGTCAACGTCCGACTGTCCAACCCCGAGTCCGCAGTGGCAGCATGCAATGAGTTCCTAGCTAGAAACTATCCAACTGTCTCATCATACCAAATTACCGACGAGTATGATGCATATTTAGACATGGTGGACGGGTCGGAGAGTTGCCTGGATCGAGCGACATTCAATCCGTCAAAACTTAGGAGCTACCCGAAACAGCACGCTTACCATGCGCCCTCCATCAGAAGCGCTGTACCGTCCCCATTCCAGAACACACTACAGAATGTACTGGCAGCAGCCACGAAAAGAAACTGCAACGTCACACAGATGAGGGAATTACCCACTTTGGACTCAGCAGTATTCAACGTGGAGTGTTTTAAAAAATTCGCATGCAACCAAGAATACTGGGAAGAATTTGCTGCCAGCCCTATTAGGATAACAACTGAGAATTTAACAACCTATGTTACTAAACTAAAAGGGCCAAAAGCAGCAGCGCTATTTGCAAAAACCCACAATCTGCTGCCACTGCAGGAAGTACCAATGGATAGGTTCACAGTAGATATGAAAAGGGACGTGAAGGTGACTCCTGGTACAAAGCACACAGAGGAAAGACCTAAGGTGCAGGTTATACAGGCGGCTGAACCCTTGGCGACAGCATATCTATGTGGGATTCACAGAGAGCTGGTTAGGAGGCTGAACGCCGTCCTCCTACCCAATGTACATACACTATTTGATATGTCTGCCGAGGATTTCGATGCCATCATAGCCGCACACTTTAAGTCAGGAGACACTGTTTTAGAAACGGACATAGCCTCCTTTGACAAGAGCCAAGATGATTCACTTGCGCTTACTGCCTTGATGTTGTTAGAAGATTTAGGGGTGGATCACTCCCTGTTGGACTTGATAGAGGCCGCTTTTGGAGAGATTTCCAGCTGTCATCTACCGACAGGTACGCGCTTCAAGTTCGGCGCCATGATGAAATCTGGTATGTTCCTAACTCTGTTCGTCAACACATTGCTAAACATCACCATCGCTAGCCGCGTGCTGGAAGATCGTCTGACAAAATCCGCGTGCGCGGCCTTCATCGGCGACGACAACATAATACATGGAGTCGTCTCCGATGAATTGATGGCAGACAGATGCGCCACTTGGATGAACATGGAAGTGAAGATCATAGATGCAGTTGTATCCTTGAAAGCCCCTTACTTTTGTGGAGGGTTTATACTGCACGATACTGTGACGGGAACAGCCTGCAGAGTGGCAGACCCGCTAAAAAGGCTATTCAAACTGGGCAAACCGCTAGCGGCAGGTGACGAACAAGATGAAGATAGAAGACGAGCGCTGGCTGACGAAGTGATCAGATGGCAACGAACAGGGCTAATTGATGAGTTGGAGAAAGCGGTATACTCTAGGTATGAAGTGCAGGGTATATCAGTTGTGGTAATGTCCATGGCCACCTTTGCAAGCTCCAGATCTAACTTCGAGAAGCTCAGAGGACCCGTCATAACTTTGTACGGCGGTCCTAAATAGATGGAGTACATCCCAACCCAAACTTTTTACAATAGGAGGTACCAGCCTCGACCCTGGACTCCGCGCCCCACTATCCAAGTAATCAGGCCCAGACCGCGCCCTCAGAGGCAAGCCGGGCAACTTGCCCAGCTGATCTCAGCAGTTAATAAACTGACAATGCGCGCGGTACCCCAACAGAAGCCACGCAGGAATCGGAAGAATAAGAAGCAAAAGCAAAAGCGACAGGCGCCACAAAACAACACAAATCAAAAGAAGCAGCCGCCTAAAAAGAAACCAGCTCAAAAGAAAAAGAAGCCGGGCCGCAGAGAGAGGATGTGCATGAAAATCGAAAATGATTGTATTTTTGAAGTCAAGTATGAAGGTAAGGTAACAGGTTACGCGTGCTTGGTGGGGGACAAAGTAATGAAACCAGCACACGTAAAGGGGACCATCGATAACGCGGACCTGGCCAAACTGGCCTTTAAGCGGTCATCTAAGTATGACCTTGAATGCGCGCAGATACCCGTGCACATGAAGTCCGACGCTTCGAAGTTCACCCATGAGAAACCAGAGGGGTACTACAACTGGCACCACGGAGCGGTACAGTACTCAGGAGGCCGGTTCACCATCCCCACAGGTGCTGGCAAACCAGGGGACAGCGGCAGACCGATCTTCGACAACAAGGGACGCGTGGTGGCCATAGTCTTAGGAGGAGCTAATGAAGGAGCCCGTACAGCCCTCTCGGTGGTGACCTGGAATAAAGACATTGTCACTAAAATCACCCCCGAGGGGGCCGAAGAGTGGAGTCTTGCCATCCCAGTCATGTGCCTGCTGGCAAATACCACGTTCCCCTGCTCCCAGCCCCCTTGCACTCCCTGCTGCTATGAAAGGGAACCAGAGGAAACCCTACGCATGCTTGAGGACAACGTCATGAGACCTGGGTACTATCAGCTGCTACAAGCATCCTTAACATGTTCTCCCCACCGTCAGCGACGCAGTACCAAGGACAACTTCAATGTCTATAAAGCCACAAGACCGTACTTAGCTCACTGTCCCGACTGTGGAGAAGGGCACTCGTGCCATAGTCCCGTAGCATTAGAACGCATCAGAAATGAAGCGACAGACGGGACGCTGAAAATCCAGGTCTCCTTGCAAATCGGAATAAAGACGGATGATAGCCACGATTGGACCAAGCTGCGTTACATGGACAACCACACGCCAGCGGACGCAGAGAGGGCGGGGCTATTTGTAAGAACATCAGCACCGTGCACGATTACTGGAACAATGGGACACTTCATCCTGACCCGATGTCCGAAAGGGGAAACTCTGACGGTGGGATTCACTGACAGTAGGAAGATCAGTCACTCATGTACGCACCCATTTCACCACGACCCTCCTGTGATAGGCCGGGAGAAATTCCATTCCCGACCGCAGCACGGTAAAGAGCTGCCTTGCAGCACGTACGTGCAGAGCACCGCCGCAACTACCGAGGAGATAGAGGTACACATGCCCCCAGACACCCCTGATCGCACACTGATGTCACAACAGTCCGGCAACGTAAAGATCACAGTTAATGGCCAGACGGTGCGGTACAAGTGTAATTGCGGTGGCTCAAATGAAGGACTAATAACTACAGACAAAGTGATTAATAACTGCAAAGTTGATCAATGTCATGCCGCGGTCACCAATCACAAAAAGTGGCAGTACAACTCCCCTCTGGTCCCGCGTAATGCTGAACTTGGGGACCGAAAAGGAAAAATCCACATCCCGTTTCCGCTGGCAAATGTAACATGCAGGGTGCCTAAAGCAAGGAACCCCACCGTGACGTACGGGAAAAACCAAGTCATCATGCTACTGTATCCCGACCACCCAACACTCCTGTCCTACCGGAACATGGGAGAAGAACCAAACTACCAAGAAGAGTGGGTGACGCATAAGAAGGAAGTCGTGCTAACCGTGCCGACTGAAGGGCTCGAGGTCACGTGGGGTAACAACGAGCCGTATAAGTATTGGCCGCAGTTATCTACAAACGGTACAGCCCATGGCCACCCGCATGAGATAATTCTGTATTATTATGAGCTGTACCCTACTATGACTGCAGTAGTTGTGTCAGTGGCCTCGTTCGTACTCCTGTCGATGGTGGGTGTGGCAGTGGGGATGTGCATGTGTGCACGACGCAGATGCATCACACCGTACGAACTGACACCAGGAGCTACCGTCCCTTTCCTGCTTAGCCTAATATGCTGCATCAGAACAGCTAAAGCGGCCACATACCAAGAGGCTGCGGTATACCTGTGGAATGAACAGCAACCTTTGTTTTGGCTACAAGCCCTTATTCCGCTGGCAGCCCTGATTGTCCTATGCAACTGTCTGAGACTCTTACCATGCTGCTGTAAAACGTTGGCTTTTTTAGCCGTAATGAGCGTCGGTGCCCACACTGTGAGCGCGTACGAACACGTAACAGTGATCCCGAACACGGTGGGAGTACCGTATAAGACTCTAGTCAATAGACCGGGCTACAGTCCCATGGTATTGGAGATGGAACTACTGTCAGTCACTTTGGAGCCAACGCTATCGCTTGATTACATCACGTGCGAGTACAAAACCGTTATCCCGTCTCCGTACGTGAAATGCTGCGGTACAGCAGAGTGCAAGGACAAAAACCTACCTGACTACAGCTGTAAGGTCTTCACCGGCGTCTACCCATTTATGTGGGGCGGAGCCTACTGCTTCTGCGACGCTGAAAACACGCAATTGAGCGAAGCACACGTGGAGAAGTCCGAATCATGCAAAACAGAATTTGCATCAGCATACAGGGCTCATACCGCATCCGCATCAGCTAAGCTCCGCGTCCTTTACCAAGGAAATAACATCACTGTAACTGCCTATGCTAACGGCGACCATGCCGTCACAGTTAAGGACGCCAAATTCATTGTGGGGCCAATGTCTTCAGCCTGGACACCTTTCGACAACAAAATTGTGGTGTACAAAGGTGACGTCTATAACATGGACTACCCGCCCTTTGGCGCAGGAAGACCAGGACAATTTGGCGATATCCAAAGTCGCACACCTGAGAGTACAGACGTCTATGCTAATACACAACTGGTACTGCAGAGACCGGCTGCGGGTACGGTACATGTGCCATACTCTCAGGCACCATCTGGCTTTAAGTATTGGCTAAAAGAACGAGGGGCGTCGCTGCAGCACACAGCACCATTTGGCTGCCAAATAGCAACAAACCCGGTAAGAGCGATGAATTGCGCCGTAGGGAACATGCCCATCTCCATCGACATACCGGATGCGGCCTTCATTAGGGTCGTCGACGCGCCCTCTTTAACGGACATGTCGTGCGAGGTACCAACCTGCACCCATTCCTCAGATTTCGGGGGCGTCGCCATTATTAAATATGCAGCCAGCAAGAAAGGCAAGTGTGCGGTGCATTCGATGACCAACGCCGTCACAATTCGGGAAGCTGAGATAGAAGTTGAAGGGAATTCTCAGCTGCAAATCTCTTTCTCGACGGCCTTGGCCAGCGCCGAATTCCGCGTACAAGTCTGTTCTACACAAGTACACTGTGTAGCCGAGTGCCACCCTCCGAAGGACCACATAGTCAATTACCCGGCGTCACATACCACCCTCGGGGTCCAGGACATTTCCGCTACGGCGCTGTCATGGGTGCAGAAGATCACGGGAGGCGTGGGACTGGTTGTCGCTGTTGCAGCACTGATTCTAATCGTGGTGCTATGCGTGTCGTTTAGCAGGCACTAA
		</sequence>
		<sequence>
			<taxon idref="OM128433|Brazil|RJ|2018-06-06"/>
			ATGGATCCTGTGTACGTGGACATAGACGCTGACAGCGCCTTTTTGAAGGCCCTGCAACGTGCGTACCCCATGTTTGAGGTGGAACCCAGGCAGGTCACACCGAATGACCATGCTAATGCTAGAGCGTTCTCGCATCTAGCTATAAAACTAATAGAGCAGGAAATTGATCCCGACTCAACCATCCTGGACATCGGCAGTGCACCAGCAAGGAGGATGATGTCGGACAGGAAGTACCACTGCGTCTGCCCGATGCGCAGCGCAGAAGATCCCGAGAGACTCGCCAATTATGCGAGAAAGCTAGCATCTGCTGCAGGAAAAGTCCTGGACAGAAACATCTCTGGAAAGATCGGGGACTTACAAGCAGTAATGGCCGTGCCAGACACGGAGACGCCAACATTCTGCTTGCACACAGATGTCTCATGTAGACAGAGAGCAGACGTCGCGATATACCAAGACGTCTATGCTGTACACGCACCCACGTCGCTATACCACCAGGCGATTAAAGGGGTCCGAGTGGCGTACTGGGTAGGGTTCGACACAACCCCGTTCATGTACAATGCCATGGCGGGTGCCTACCCCTCATATTCGACAAACTGGGCAGACGAGCAGGTACTGAAGGCTAAGAACATAGGATTATGTTCAACAGACCTGACGGAAGGTAGACGAGGTAAATTGTCTATTATGAGAGGGAAGAAGCTAAAACCGTGTGACCGTGTGCTGTTCTCAGTAGGGTCAACGCTCTACCCGGAAAGCCGCAAGCTACTTAAGAGCTGGCACTTACCATCGGTGTTCCATCTAAAGGGCAAACTCAGCTTCACATGCCGCTGTGATACAGTGGTTTCGTGCGAGGGCTACGTCGTTAAGAGAATAACGATGAGCCCAGGCCTTTATGGAAAAACCACAGGGTATGCGGTAACCCACCACGCAGACGGATTCTTGATGTGCAAGACTACCGACACGGTTGACGGCGAAAGAGTGTCATTCTCGGTGTGCACATACGTGCCGGCGACCATTTGTGATCAAATGACCGGCATCCTTGCTACAGAAGTCACGCCGGAGGATGCACAGAAGCTGTTGGTGGGGCTGAACCAGAGAATAGTGGTTAACGGCAGAACGCAACGGAATACGAACACCATGAAAAACTATCTGCTTCCCGTGGTCGCCCAAGCCTTCAGTAAGTGGGCAAAGGAGTGCCGGAAAGACATGGAAGATGAAAAACTCCTGGGGGTCAGAGAAAGAACACTGACCTGCTGCTGTCTATGGGCATTCAAGAAGCAGAAAACACACACGGTCTACAAGAGGCCTGATACCCAGTCAATTCAGAAGGTTCAGGCCGAGTTTGACAGCTTTGTGGTACCGAGCCTGTGGTCGTCCGGGTTGTCAATCCCCTTGAGGACTAGAATCAAATGGTTGTTAAGCAAGGTGCCAAAAACCGACCTGATCCCATATAGCGGGGACGCCCAAGAAGCCCGGGACGCAGAAAAAGAAGCAGAGGAAGAACGAGAAGCAGAACTGACTCGTGAAGCCCTACCACCTCTACAGGCAGTACAGGAAGATGTTCAGGTCGAAATCGACGTGGAACAGCTTGAGGACAGAGCGGGTGCAGGAATAATAGAGACTCCTAGAGGAGCTATCAAAGTTACTGCCCAACCAACAGACCACGTCGTGGGAGAGTACCTGGTACTTTCCCCGCAGACCGTACTACGGAGCCAGAAGCTCAGCCTAATTCACGCTTTGGCGGAGCAAGTGAAGACGTGCACGCACAGCGGACGAGCAGGGAGGTATGCGGTCGAAGCGTACGACGGCCGAGTCCTAGTGCCCTCAGGCTATGCAATCTCGCCTGAAGACTTCCAGAGTCTAAGCGAAAGCGCAACGATGGTGTATAACGAAAGAGAGTTCGTAAACAGAAAGCTACACCACATTGCGATGCACGGACCAGCCCTGAACACCGACGAAGAGTCGTATGAGCTGGTGAGGGCAGAGAGGACAGAACACGAGTACGTCTACGATGTGGACCAGAGAAGATGCTGTAAGAAGGAAGAAGCTGCAGGACTGGTACTGGTGGGCGACTTGACTAATCCGCCCTACCACGAATTCGCATATGAAGGGCTAAAAATCCGCCCTGCCTGCCCATACAAAATTGCAGTCATAGGAGTCTTCGGAGTACCAGGATCCGGCAAGTCAGCTATTATCAAGAACCTAGTTACCAGGCAAGACCTGGTGACTAGCGGAAAGAAAGAAAACTGCCAAGAAATCACCACCGACGTGATGAGACAGAGAGGTCTAGAGATATCTGCACGTACGGTTGACTCGCTGCTCTTGAATGGATGCAACAGGCCAGTCGACGTGTTGTACGTAGACGAGGCGTTTGCGTGCCACTCTGGAACGTTACTTGCTTTGATCGCCTTGGTTAGACCAAGGCAGAAAGTTGTACTCTGTGGTGACCCGAAGCAGTGCGGCTTCTTCAATATGATGCAGATGAAAGTCAACTATAATCACAACATCTGCACCCAAGTGTACCACAAAAGTATCTCCAGGCGGTGTACACTGCCTGTGACCGCCATTGTGTCATCGTTACATTACGAAGGCAAAATGCGCACTACGAATGAGTACAACAAGCCGATTGTAGTGGACACTACAGGCTCAACAAAACCTGACGCTGGAGATCTCGTGTTAACGTGCTTCAGAGGGTGGGTTAAACAACTGCAAATTGACTATCGTGGATACGAGGTCATGACAGCAGCCGCATCCCAAGGGTTAACCAGAAAAGGAGTTTATGCAGTTAGGCAAAAAGTTAATGAAAACCCGCTCTATGCATCAACGTCAGAGCACGTCAACGTACTCCTAACACGTACGGAAGGTAAACTGGTATGGAAGACACTTTCCGGTGACCCGTGGATAAAGACGCTGCAGAACCCACCGAAAGGAAACTTCAAAGCAACTATCAAGGAGTGGGAGGTGGAGCATGCATCAATAATGGCGGGCATCTGCAGTCACCAAATGACCTTTGATACATTCCAAAACAAAGCCAATGTTTGTTGGGCTAAGAGCTTGGTCCCTATCCTCGAAACAGCGGGGATAAAACTAAATGATAGGCAGTGGTCCCAGATAATTCAAGCCTTCAAAGAAGATAAAGCATACTCACCTGAAGTAGCCCTGAATGAAATATGCACGCGCATGTATGGGGTGGATTTAGACAGTGGGCTATTTTCTAAACCATTGGTGTCTGTGTATTACTCGGATAACCACTGGGATAATAGGCCTGGAGGGAAGATGTTCGGATTCAACCCCGAGGCAGCATCCATTCTAGAAAGAAAGTATCCATTCACAAAAGGGAAGTGGAACATCAACAAGCAGATCTGTGTGACCACCAGGAGGATAGAAGACTTTAACCCTACCACCAATATTATACCGGCCAATAGGAGACTACCACACTCATTAGTGGCCGAACACCGCCCAGTAAAAGGGGAAAGAATGGAATGGCTGGTTAATAAGATAAACGGCCACCACGTGCTCCTGGTCAGTGGCTATAATCTTGTACTGCCTACTAAGAGAGTCACTTGGGTAGCGCCACTAGGTGTCCGCGGAGCGGACTACACATACAACCTAGAGTTGGGTCTGCCAGCAACGCTTGGCAGGTATGACCTAGTGGTCATAAACATCCACACACCTTTTCGCATACACCATTACCAACAGTGCGTAGACCACGCAATGAAACTGCAAATGCTCGGGGGTGACTCATTGAGACTGCTCAAACCGGGTGGCTCTCTATTGATCAGAGCATATGGTTACGCAGATAGAACCAGTGAACGAGTCATCTGCGTGTTGGGACGCAAGTTCAGATCGTCTAGAGCGTTGAAACCACCATGTGTCACCAGCAACACTGAGATGTTTTTCCTATTCAGCAACTTTGACAATGGCAGAAGGAATTTCACAACTCATGTCATGAATAATCAACTGAATGCAGCCTTTGTAGGACAGGCCACCCGAGCAGGATGTGCACCGTCGTACCGGGTAAAACGCATGGACATCGCGAAGAACGATGAAGAGTGCGTAGTTAACGCCGCTAACCCTCGCGGGTTACCGGGTGACGGTGTTTGCAAGGCAGTATACAAAAAATGGCCGGAGTCCTTTAAGAATAGTGCAACACCAGTGGGAACCGCAAAAACAGTCATGTGCGGTACGTATCCAGTAATCCACGCCGTTGGACCGAATTTCTCTAATTATTTGGAATCTGAAGGGGACCGGGAATTGGCAGCTGCCTATCGAGAAGTCGCAAAGGAAGTAACTAGACTGGGAGTAAATAGTGTAGCTATACCTCTCCTCTCCACAGGTGTATACTCAGGAGGGAAAGATAGGCTGACCCAGTCACTGAACCACCTCTTCACAGCCATGGACTCGACGGACGCAGACGTGGTCATCTACTGTCGCGACAAAGAATGGGAGAAGAAAATATCCGAGGCCATACAGATGCGGACTCAAGTGGAGTTGCTGGATGAGCACATCTCCATAGACTGCGATATTGTTCGCGTGCACCCTGACAGCAGCTTGGCAGGCAGAAAAGGATACAGCACCACGGAAGGCGCACTGTACTCATATCTAGAAGGGACTCGTTTTCACCAGACGGCAGTGGACATGGCAGAGATATATACTATGTGGCCAAAGCAAACAGAGGCCAACGAGCAAGTCTGCCTATATGCCCTGGGGGAAAGTATTGAATCGATCAGGCAGAAATGCCCGGTGGATGATGCAGATGCATCGTCTCCTCCAAAAACTGTCCCGTGCCTTTGCCGTTACGCCATGACTCCGGAACGCGTCACCAGACTTCGCATGAACCACGTCACAAGTATAATTGTGTGTTCCTCGTTTCCCCTTCCAAAGTACAAAATAGAAGGAGTGCAAAAAGTCAAATGCTCTAAGGTAATGCTATTTGACCACAACGTGCCATCACGCGTAAGTCCAAGGGAATATAGATCTTCCCCGGAGGCTGCACAGGAAGCGAGTACAACCACGTCACTGACGCATAGCCAATTCGACCTAAGCGTTGACGGCGAGATACTACCCGTCCCGTCAGATCTGGATGCTGACGCCCCAGCCCTAGAACCAGCTCTAGACGACAGGGCGACACACACGTTGCCATCCACAACCGGAAACCTTGCGGCCGTGTCTGACTGGGTAATGAGCACCGTACCTGTCGCGCCGCCCAGAAGAAGGCGAGGGAGAAACCTGACTGTGACATGCGACGAGAGAGAAGGGAACATAACACCCATGGCTAGCGTCCGATTCTTTAGGGCAGAGCTGCGTCCGGTCGTACAAGAAACAGCGGAGACGCGTGACACAGCAATGTCTCTTCAGGCACCGCCGAGTACCGCCACGGAACTGAATCATCCGCCGATCTCCTTCGGAGCACCAAGCGAGACGTTCCCCATTACATTTGGGGACTTCAACGAAGGAGAAATCGAAAGCTTGTCTTCTGAGCTGCTAACTTTCGGAGACTTCCTACCCGGAGAAGTGGATGACTTGACAGATAGCGACTGGTCCACGTGCTCAGACACGGACGACGAGTTATGACTAGACAGGGCAGGTGGGTATATATTCTCGTCGGACACCGGTCCAGGTCATTTACAACAGAAGTCAGTACGCCAGTCAGTGCTGCCGGTGAACACCCTGGAGGAAGTCCACGAGGAGAAGTGTTACCCACCTAAGTTGGATGAAGTAAAGGAGCAACTATTACTTAAGAAACTCCAGGAGAGTGCATCCATGGCCAACAGAAGCAGGTACCAGTCGCGCAAAGTAGAAAACATGAAAGCAACAATCATCCAGAGACTAAAGAGAGGCTGTAGACTATACTTAATGTCAGAGACCTCAAAAGTCCCTACTTACCGGACCACATATCCGGCGCCTGTGTACTCGCCTCCGGTCAACGTCCGACTGTCCAACCCCGAGTCCGCAGTGGCAGCATGCAATGAGTTCCTAGCTAGAAACTATCCAACTGTCTCATCATACCAAATTACCGACGAGTATGATGCATATTTAGACATGGTGGACGGGTCGGAGAGTTGCCTGGATCGAGCGACATTCAATCCGTCAAAACTTAGGAGCTACCCGAAACAGCACGCTTACCATGCGCCCTCCATCAGAAGCGCTGTACCGTCCCCATTCCAGAACACACTACAGAATGTACTGGCAGCAGCCACGAAAAGAAACTGCAACGTCACACAGATGAGGGAATTACCCACTTTGGACTCAGCAGTATTCAACGTGGAGTGTTTTAAAAAATTCGCATGCAACCAAGAATACTGGGAAGAATTTGCTGCCAGCCCTATTAGGATAACAACTGAGAATTTAACAACCTATGTTACTAAACTAAAAGGGCCAAAAGCAGCAGCGCTATTTGCAAAAACCCACAATCTGCTGCCACTGCAGGAAGTACCAATGGATAGGTTCACAGTAGATATGAAAAGGGACGTGAAGGTGACTCCTGGTACAAAGCACACAGAGGAAAGACCTAAGGTGCAGGTTATACAGGCGGCTGAACCCTTGGCGACAGCATATCTATGTGGGATTCACAGAGAGCTGGTTAGGAGGCTGAACGCCGTCCTCCTACCCAATGTACATACACTATTTGATNNNNNTGCCGAGGATNNNNNNNNNNTCATAGCCGCACACTTTAAGCCAGGAGACACTGTTTTAGAAACGGACATAGCCTCCTTTGACAAGAGCCAAGATGATTCACTTGCGCTTACTGCCTTGATGTTGTTAGAAGATTTAGGGGTGGATCACTCCCTGTTGGACTTGATAGAGGCCGCTTTTGGAGAGATTTCCAGCTGTCATCTACCGACAGGTACGCGCTTCAAGTTCGGCGCCATGATGAAATCTGGTATGTTCCTAACTCTGTTCGTCAACACATTGCTAAACATCACCATCGCTAGCCGCGTGCTGGAAGATCGTCTGACAAAATCCGCGTGCGCGGCCTTCATCGGCGACGACAACATAATACATGGAGTCGTCTCCGATGAATTGATGGCAGACAGATGCGCCACTTGGATGAACATGGAAGTGAAGATCATAGATGCAGTTGTATCCTTGAAAGCCCCTTACTTTTGTGGAGGGTTTATACTGCACGATACTGTGACGGGAACAGCCTGCAGAGTGGCAGACCCGCTAAAAAGGCTATTCAAACTGGGCAAACCGCTAGCGGCAGGTGACGAACAAGATGAAGATAGAAGACGAGCGCTGGCTGACGAAGTGATCAGATGGCAACGAACAGGGCTAATTGATGAGTTGGAGAAAGCGGTATACTCTAGGTATGAAGTGCAGGGTATATCAGTTGTGGTAATGTCCATGGCCACCTTTGCAAGCTCCAGATCTAACTTCGAGAAGCTCAGAGGACCCGTCATAACTTTGTACGGCGGTCCTAAATAGATGGAGTACATCCCAACCCAAACTTTTTACAATAGGAGGTACCAGCCTCGACCCTGGACTCCGCGCCCCACTATCCAAGTAATCAGGCCCAGACCGCGCCCTCAGAGGCAAGCCGGGCAACTTGCCCAGCTGATCTCAGCAGTTAATAAACTGACAATGCGCGCGGTACCCCAACAGAAGCCACGCAGGAATCGGAAGAATAAGAAGCAAAAGCAAAAGCGACAGGCGCCACAAAACAACACAAATCAAAAGAAGCAGCCGCCTAAAAAGAAACCAGCTCAAAAGAAAAAGAAGCCGGGCCGCAGAGAGAGGATGTGCATGAAAATCGAAAATGATTGTATTTTTGAAGTCAAGTATGAAGGTAAGGTAACAGGTTACGCGTGCTTGGTGGGGGACAAAGTAATGAAACCAGCACACGTAAAGGGGACCATCGATAACGCGGACCTGGCCAAACTGGCCTTTAAGCGGTCATCTAAGTATGACCTTGAATGCGCGCAGATACCCGTGCACATGAAGTCCGACGCTTCGAAGTTCACCCATGAGAAACCAGAGGGGTACTACAACTGGCACCACGGAGCGGTACAGTACTCAGGAGGCCGGTTCACCATCCCCACAGGTGCTGGCAAACCAGGGGACAGCGGCAGACCGATCTTCGACAACAAGGGACGCGTGGTGGCCATAGTCTTAGGAGGAGCTAATGAAGGAGCCCGTACAGCCCTCTCGGTGGTGACCTGGAATAAAGACATTGTCACTAAAATCACCCCCGAGGGGGCCGAAGAGTGGAGTCTTGCCATCCCAGTCATGTGCCTGCTGGCAAATACCACGTTCCCCTGCTCCCAGCCCCCTTGCACTCCCTGCTGCTATGAAAGGGAACCAGAGGAAACCCTACGCATGCTTGAGGACAACGTCATGAGACCTGGGTACTATCAGCTGCTACAAGCATCCTTAACATGTTCTCCCCACCGTCAGCGACGCAGTACCAAGGACAACTTCAATGTCTATAAAGCCACAAGACCGTACTTAGCTCACTGTCCCGACTGTGGAGAAGGGCACTCGTGCCATAGTCCCGTAGCATTAGAACGCATCAGAAATGAAGCGACAGACGGGACGCTGAAAATCCAGGTCTCCTTGCAAATCGGAATAAAGACGGATGATAGCCACGATTGGACCAAGCTGCGTTACATGGACAACCACACGCCAGCGGACGCAGAGAGGGCGGGGCTATTTGTAAGAACATCAGCACCGTGCACGATTACTGGAACAATGGGACACTTCATCCTGACCCGATGTCCGAAAGGGGAAACACTGACGGTGGGATTCACTGACAGTAGGAAGATCAGTCACTCATGTACGCACCCATTTCACCACGACCCTCCTGTGATAGGCCGGGAGAAATTCCATTCCCGACCGCAGCACGGTAAAGAGCTGCCTTGCAGCACGTACGTGCAGAGCACCGCCGCAACTACCGAGGAGATAGAGGTACACATGCCCCCAGACACCCCTGATCGCACACTGATGTCACAACAGTCCGGCAACGTAAAGATCACAGTTAATGGCCAGACGGTGCGGTACAAGTGTAATTGCGGTGGCTCAAATGAAGGACTAATAACTACAGACAAAGTGATTAATAACTGCAAAGTTGATCAATGTCATGCCGCGGTCACCAATCACAAAAAGTGGCAGTACAACTCCCCTCTGGTCCCGCGTAATGCTGAACTTGGGGACCGAAAAGGAAAAATCCACATCCCGTTTCCGCTGGCAAATGTAACATGCAGGGTGCCTAAAGCAAGGAACCCCACCGTGACGTACGGGAAAAACCAAGTCATCATGCTACTGTATCCCGACCACCCAACACTCCTGTCCTACCGGAACATGGGAGAAGAACCAAACTACCAAGAAGAGTGGGTGACGCATAAGAAGGAAGTCGTGCTAACCGTGCCGACTGAAGGGCTCGAGGTCACGTGGGGTAACAACGAGCCGTATAAGTATTGGCCGCAGTTATCTACAAACGGTACAGCCCATGGCCACCCGCATGAGATAATTCTGTATTATTATGAGCTGTACCCTACTATGACTGTAGTAGTTGTGTCAGTGGCCTCGTTCGTACTCCTGTCGATGGTGGGTGTGGCAGTGGGGATGTGCATGTGTGCACGACGCAGATGCATCACACCGTACGAACTGACACCAGGAGCTACCGTCCCTTTCCTGCTTAGCCTAATATGCTGCATCAGAACAGCTAAAGCGGCCACATACCAAGAGGCTGCGGTATACCTGTGGAATGAACAGCAACCTTTGTTTTGGCTACAAGCCCTTATTCCGCTGGCAGCCCTGATTGTCCTATGCAACTGTCTGAGACTCTTACCATGCTGCTGTAAAACGTTGGCTTTTTTAGCCGTAATGAGCGTCGGTGCCCACACTGTGAGCGCGTACGAACACGTAACAGTGATCCCGAACACGGTGGGAGTACCGTATAAGACTCTAGTCAATAGACCGGGCTACAGTCCCATGGTATTGGAGATGGAACTACTGTCAGTCACTTTGGAGCCAACGCTATCGCTTGATTACATCACGTGCGAGTACAAAACCGTTATCCCGTCTCCGTACGTGAAATGCTGCGGTACAGCAGAGTGCAAGGACAAAAACCTACCTGACTACAGCTGTAAGGTCTTCACCGGCGTCTACCCATTTATGTGGGGCGGAGCCTACTGCTTCTGCGACGCTGAAAACACGCAATTGAGCGAAGCACACGTGGAGAAGTCCGAATCATGCAAAACAGAATTTGCATCAGCATACAGGGCTCATACCGCATCCGCATCAGCTAAGCTCCGCGTCCTTTACCAAGGAAATAACATCACTGTAACTGCCTATGCTAACGGCGACCATGCCGTCACAGTTAAGGACGCCAAATTCATTGTGGGGCCAATGTCTTCAGCCTGGACACCTTTCGACAACAAAATTGTGGTGTACAAAGGTGACGTCTATAACATGGACTACCCGCCCTTTGGCGCAGGAAGACCAGGACAATTTGGCGATATCCAAAGTCGCACACCTGAGAGTACAGACGTCTATGCTAATACACAACTGGTACTGCAGAGACCGGCTGCGGGTACGGTACATGTGCCATACTCTCAGGCACCATCTGGCTTTAAGTATTGGCTAAAAGAACGAGGGGCGTCGCTGCAGCACACAGCACCATTTGGCTGCCAAATAGCAACAAACCCGGTAAGAGCGATGAATTGCGCCGTAGGGAACATGCCCATCTCCATCGACATACCGGATGCGGCCTTCATTAGGGTCGTCGACGCGCCCTCTTTAACGGACATGTCGTGCGAGGTACCAACCTGCACCCATTCCTCAGATTTCGGGGGCGTCGCCATTATTAAATATGCAGCCAGCAAGAAAGGCAAGTGTGCGGTGCATTCGATGACCAACGCCGTCACAATTCGGGAAGCTGAGATAGAAGTTGAAGGGAATTCTCAGCTGCAAATCTCTTTCTCGACGGCCTTGGCCAGCGCCGAATTCCGCGTACAAGTCTGTTCTACACAAGTACACTGTGTAGCCGAGTGCCACCCTCCGAAGGACCACATAGTCAATTACCCGGCGTCACATACCACCCTCGGGGTCCAGGACATTTCCGCTACGGCGCTGTCATGGGTGCAGAAGATCACGGGAGGCGTGGGACTGGTTGTCGCTGTTGCAGCACTGATTCTAATCGTGGTGCTATGCGTGTCGTTTAGCAGGCACTAA
		</sequence>
		<sequence>
			<taxon idref="OM128432|Brazil|RJ|2018-03-26"/>
			---------------------------------------------------------------------------------------------------------------------------------------------------------------------------------------------------------------------------------------------------------------------------------------------------------------------------------------------------------------------CAAGCAGTAATGGCCGTGCCAGACACGGAGACGCCAACATTCTGCTTGCACACAGATGTCTCATGTAGACAGAGAGCAGACGTCGCGATATACCAAGACGTCTATGCTGTACACGCACCCACGTCGCTATACCACCAGGCGATTAAAGGGGTCCGAGTGGCGTACTGGGTAGGGTTCGACACAACCCCGTTCATGTACAATGCCATGGCGGGTGCCTACCCCTCATATTCGACAAACTGGGCAGACGAGCAGGTACTGAAGGCTAAGAACATAGGATTATGTTCAACAGACCTGACGGAAGGTAGACGAGGTAAATTGTCTATTATGAGAGGGAAGAAGCTAAAACCGTGTGACCGTGTGCTGTTCTCAGTAGGGTCAACGCTCTACCCGGAAAGCCGCAAGCTACTTAAGAGCTGGCACTTACCATCGGTGTTCCATCTAAAGGGCAAACTCAGCTTCACATGCCGCTGTGATACAGTGGTTTCGTGCGAGGGCTACGTCGTTAAGAGAATAACGATGAGCCCAGGCCTTTATGGAAAAACCACAGGGTATGCGGTAACCCACCACGCAGACGGATTCTTGATGTGCAAGACTACCGACACGGTTGACGGCGAAAGAGTGTCATTCTCGGTGTGCACATACGTGCCGGCGACCATTTGTGATCAAATGACCGGCATCCTTGCTACAGAAGTCACGCCGGAGGATGCACAGAAGCTGTTGGTGGGGCTGAACCAGAGAATAGTGGTTAACGGCAGAACGCAACGGAATACGAACACCATGAAAAACTATCTGCTTCCCGTGGTCGCCCAAGCCTTCAGTAAGTGGGCAAAGGAGTGCCGGAAAGACATGGAAGATGAAAAACTCCTGGGGGTCAGAGAAAGAACACTGACCTGCTGCTGTCTATGGGCATTCAAGAAGCAGAAAACACACACGGTCTACAAGAGGCCTGATACCCAGTCAATTCAGAAGGTTCAGGCCGAGTTTGACAGCTTTGTGGTACCGAGCCTGTGGTCGTCCGGGTTGTCAATCCCCTTGAGGACTAGAATCAAATGGTTGTTAAGCAAGGTGCCAAAAACCGACCTGATCCCATATAGCGGGGACGCCCAAGAAGCCCGGGACGCAGAAAAAGAAGCAGAGGAAGAACGAGAAGCAGAACTAACTCGTGAAGCCCTACCACCTCTACAGGCAGCACAGGAAGATGTTCAGGTCGAAATCGACGTGGAACAGCTTGAGGACAGAGCGGGTGCAGGAATAATAGAGACTCCTAGAGGAGCTATCAAAGTTACTGCCCAACCAACAGACCACGTCGTGGGAGAGTACCTGGTACTTTCCCCGCAGACCGTACTACGGAGCCAGAAGCTCAGCCTAATTCACGCTTTGGCGGAGCAAGTGAAGACGTGCACGCACAGCGGACGAGCAGGGAGGTACGCGGTCGAAGCGTACGACGGCCGAGTCCTAGTGCCCTCAGGCTATGCAATCTCGCCTGAAGACTTCCAGAGTCTAAGCGAAAGCGCAACGATGGTGTATAACGAAAGAGAGTTCGTAAACAGAAAGCTACACCACATTGCGATGCACGGACCAGCCCTGAACACCGACGAAGAGTCGTATGAGCTGGTGAGGGCAGAGAGGACAGAACACGAGTACGTCTACGATGTGGACCAGAGAAGATGCTGTAAGAAGGAAGAAGCTGCAGGACTGGTACTGGTGGGCGACTTGACTAATCCGCCCTACCACGAATTCGCATATGAAGGGCTAAAAATCCGCCCTGCCTGCCCATACAAAATTGCAGTCATAGGAGTCTTCGGAGTACCAGGATCCGGCAAGTCAGCTATTATCAAGAACCTAGTTACCAGGCAAGACCTGGTGACTAGCGGAAAGAAAGAAAACTGCCAAGAAATCACCACCGACGTGATGAGACAGAGAGGTCTAGAGATATCTGCACGTACGGTTGACTCGCTGCTCTTGAATGGATGCAACAGGCCAGTCGACGTGTTGTACGTAGACGAGGCGTTTGCGTGCCACTCTGGAACGTTACTTGCTTTGATCGCCTTGGTTAGACCAAGGCAGAAAGTTGTACTCTGTGGTGACCCGAAGCAGTGCGGCTTCTTCAATATGATGCAGATGAAAGTCAACTATAATCACAACATCTGCACCCAAGTGTACCACAAAAGTATCTCCAGGCGGTGTACACTGCCTGTGACCGCCATTGTGTCATCGTTACATTACGAAGGCAAAATGCGCACTACGAATGAGTACAACAAGCCGATTGTAGTGGACACTACAGGCTCAACAAAACCTGACGCTGGAGATCTCGTGTTAACGTGCTTCAGAGGGTGGGTTAAACAACTGCAAATTGACTATCGTGGATACGAGGTCATGACAGCAGCCGCATCCCAAGGGTTAACCAGAAAAGGAGTTTATGCAGTTAGGCAAAAAGTTAATGAAAACCCGCTCTATGCATCAACGTCAGAGCACGTCAACGTACTCCTAACACGTACGGAAGGTAAACTGGTATGGAAGACACTTTCCGGTGACCCGTGGATAAAGACGCTGCAGAACCCACCGAAAGGAAACTTCAAAGCAACTATCAAGGAGTGGGAGGTGGAGCATGCATCAATAATGGCGGGCATCTGCAGTCACCAAATGACCTTTGATACATTCCAAAACAAAGCCAATGTTTGTTGGGCTAAGAGCTTGGTCCCTATCCTCGAAACAGCGGGGATAAAACTAAATGATAGGCAGTGGTCCCAGATAATTCAAGCCTTCAAAGAAGATAAAGCATACTCACCTGAAGTAGCCCTGAATGAAATATGCACGCGCATGTATGGGGTGGATTTAGACAGTGGGCTATTTTCTAAACCATTGGTGTCTGTGTATTACTCGGATAACCACTGGGATAATAGGCCTGGAGGGAAGATGTTCGGATTCAACCCCGAGGCAGCATCCATTCTAGAAAGAAAGTATCCATTCACAAAAGGGAAGTGGAACATCAACAAGCAGATCTGTGTGACCACCAGGAGGATAGAAGACTTTAACCCTACCACCAATATTATACCGGCCAATAGGAGACTACCACACTCATTAGTGGCCGAACACCGCCCAGTAAAAGGGGAAAGAATGGAATGGCTGGTTAATAAGATAAACGGCCACCACGTGCTCCTGGTCAGTGGCTATAATCTTGTACTGCCTACTAAGAGAGTCACTTGGGTAGCGCCACTAGGTGTCCGCGGAGCGGACTACACATACAACCTAGAGTTGGGTCTGCCAGCAACGCTTGGCAGGTATGACCTAGTGGTCATAAACATCCACACACCTTTTCGCATACACCATTACCAACAGTGCGTAGACCACGCAATGAAACTGCAAATGCTCGGGGGTGACTCATTGAGACTGCTCAAACCGGGTGGCTCTCTATTGATCAGAGCATATGGTTACGCAGATAGAACCAGTGAACGAGTCATCTGCGTGTTGGGACGCAAGTTCAGATCGTCTAGAGCGTTGAAACCACCATGTGTCACCAGCAACACTGAGATGTTTTTCCTATTCAGCAACTTTGACAATGGCAGAAGGAATTTCACAACTCATGTCATGAATAATCAACTGAATGCAGCCTTTGTAGGACAGGCCACCCGAGCAGGATGTGCACCGTCGTACCGGGTAAAACGCATGGACATCGCGAAGAACGATGAAGAGTGCGTAGTTAACGCCGCTAACCCTCGCGGGTTACCGGGTGACGGTGTTTGCAAGGCAGTATACAAAAAATGGCCGGAGTCCTTTAAGAATAGTGCAACACCAGTGGGAACCGCAAAAACAGTCATGTGCGGTACGTATCCAGTAATCCACGCCGTTGGACCGAATTTCTCTAATTATTTGGAATCTGAAGGGGACCGGGAATTGGCAGCTGCCTATCGAGAAGTCGCAAAGGAAGTAACTAGACTGGGAGTAAATAGTGTAGCTATACCTCTCCTCTCCACAGGTGTATACTCAGGAGGGAAAGATAGGCTGACCCAGTCACTGAACCACCTCTTCACAGCCATGGACTCGACGGATGCAGACGTGGTCATCTACTGTCGCGACAAAGAATGGGAGAAGAAAATATCCGAGGCCATACAGATGCGGACTCAAGTGGAGTTGCTGGATGAGCACATCTCCATAGACTGCGATATTGTTCGCGTGCACCCTGACAGCAGCTTGGCAGGCAGAAAAGGATACAGCACCACGGAAGGCGCACTGTACTCATATCTAGAAGGGACTCGTTTTCACCAGACGGCAGTGGACATGGCAGAGATATATACTATGTGGCCAAAGCAAACAGAGGCCAACGAGCAAGTCTGCCTATATGCCCTGGGGGAAAGTATTGAATCGATCAGGCAGAAATGCCCGGTGGATGATGCAGATGCATCGTCTCCTCCAAAAACCGTCCCGTGCCTTTGCCGTTACGCCATGACTCCGGAACGCGTCACCAGACTTCGCATGAACCACGTCACAAGTATAATTGTGTGTTCCTCGTTTCCCCTTCCAAAGTACAAAATAGAAGGAGTGCAAAAAGTCAAATGCTCTAAGGTAATGCTATTTGACCACAACGTGCCATCACGCGTAAGTCCAAGGGAATATAGATCTTCCCCGGAGGCTGCACAGGAAGCGAGTACAACCACGTCACTGACGCATAGCCAATTCGACCTAAGCGTTGACGGCGAGATACTACCCGTCCCGTCAGATCTGGATGCTGACGCCCCAGCCCTAGAACCAGCTCTGGACGACAGGGCGACACACACGTTGCCATCCACAACCGGAAACCTTGCGGCCGTGTNNNNNNGGGTAATGAGCACCGTACCTGTCGCGCCGCCCAGAAGAAGGCGAGGGAGAAACCTGACTGTGACATGCGACGAGAGAGAAGGGAACATAACACCCATGGCTAGCGTCCGATTCTTTAGGGCAGAGCTGCATCCGGTCGTACAAGAAACAGCGGAGACACGTGACACAGCAATGTCTCTTCAGGCACCGCCGAGTACCGCCACGGAACTGAATCATCCGCCGATCTCCTTCGGAGCACCAAGCGAGACGTTCCCCATTACATTTGGGGACTTCAACGAAGGAGAAATCGAAAGCTTGTCTTCTGAGCTGCTAACTTTCGGAGACTTCCTACCCGGAGAAGTGGATGACTTGACAGATAGCGACTGGTCCACGTGCTCAGACACGGACGACGAGTTATGACTAGACAGGGCAGGTGGGTATATATTCTCGTCGGACACCGGTCCAGGTCATTTACAACAGAAGTCAGTACGCCAGTCAGTGCTGCCGGTGAACACCCTGGAGGAAGTCCACGAGGAGAAGTGTTACCCACCTAAGTTGGATGAAGTAAAGGAGCAACTATTACTTAAGAAACTCCAGGAGAGTGCATCCATGGCCAACAGAAGCAGGTACCAGTCGCGCAAAGTAGAAAACATGAAAGCAACAATCATCCAGAGACTAAAGAGAGGCTGTAGACTATACTTAATGTCAGAGACCTCAAAAGTCCCTACTTACCGGACCACATATCCGGCGCCTGTGTACTCGCCTCCGGTCAACGTCCGACTGTCCAACCCCGAGTCCGCAGTGGCAGCATGCAATGAGTTCCTAGCTAGAAACTATCCAACTGTCTCATCATACCAAATTACCGACGAGTATGATGCATATTTAGACATGGTGGACGGGTCGGAGAGTTGCCTGGATCGAGCGACATTCAATCCGTCAAAACTTAGGAGCTACCCGAAACAGCACGCTTACCATGCGCCCTCCATCAGAAGCGCTGTACCGTCCCCATTCCAGAACACACTACAGAATGTACTGGCAGCAGCCACGAAAAGAAACTGCAACGTCACACAGATGAGGGAATTACCCACTTTGGACTCAGCAGTATTCAACGTGGAGTGTTTTAAAAAATTCGCATGCAACCAAGAATACTGGGAAGAATTTGCTGCCAGCCCTATTAGGATAACAACTGAGAATTTAACAACCTATGTTACTAAACTAAAAGGGCCAAAAGCAGCAGCGCTATTTGCAAAAACCCACAATCTGCTGCCACTGCAGGAAGTACCAATGGATAGGTTCACAGTAGATATGAAAAGGGACGTGAAGGTGACTCCTGGTACAAAGCACACAGAGGAAAGACCTAAGGTGCAGGTTATACAGGCGGCTGAACCCTTGGCGACAGCATACCTATGTGGGATTCACAGAGAGCTGGTTAGGAGGCTGAACGCCGTCCTCCTACCCAATGTACATACACTATTTGATATGTCTGCCGAGGATTTCGATGCCATCATAGCCGCACACTTTAAGCCAGGAGACACTGTTTTAGAAACGGACATAGCCTCCTTTGACAAGAGCCAAGATGATTCACTTGCGCTTACTGCCTTGATGTTGTTAGAAGATTTAGGGGTGGATCACTCCCTGTTGGACTTGATAGAGGCCGCTTTTGGAGAGATTTCCAGCTGTCATCTACCGACAGGTACGCGCTTCAAGTTCGGCGCCATGATGAAATCTGGTATGTTCCTAACTCTGTTCGTCAACACATTGCTAAACATCACCATCGCTAGCCGCGTGCTGGAAGATCGTCTGACAAAATCCGCGTGCGCGGCCTTCATCGGCGACGACAACATAATACATGGAGTCGTCTCCGATGAATTGATGGCAGACAGATGCGCCACTTGGATGAACATGGAAGTGAAGATCATAGATGCAGTTGTATCCTTGAAAGCCCCTTACTTTTGTGGAGGGTTTATACTGCACGATACTGTGACGGGAACAGCCTGCAGAGTGGCAGACCCGCTAAAAAGGCTATTCAAACTGGGCAAACCGCTAGCGGCAGGTGACGAACAAGATGAAGATAGAAGACGAGCGCTGGCTGACGAAGTGATCAGATGGCAACGAACAGGGCTAATTGATGAGTTGGAGAAAGCGGTATACTCTAGGTATGAAGTGCAGGGTATATCAGTTGTGGTAATGTCCATGGCCACCTTTGCAAGCTCCAGATCTAACTTCGAGAAGCTCAGAGGACCCGTCATAACTTTGTACGGCGGTCCTAAATAGATGGAGTACATCCCAACCCAAACTTTTTACAATAGGAGGTACCAGCCTCGACCCTGGACTCCGCGCCCCACTATCCAAGTAATCAGGCCCAGACCGCGCCCTCAGAGGCAAGCCGGGCAACTTGCCCAGCTGATCTCAGCAGTTAATAAACTGACAATGCGCGCGGTACCCCAACAGAAGCCACGCAGGAATCGGAAGAATAAGAAGCAAAAGCAAAAGCGACAGGCGCCACAAAACAACACAAATCAAAAGAAGCAGCCGCCTAAAAAGAAACCAGCTCAAAAGAAAAAGAAGCCGGGCCGCAGAGAGAGGATGTGCATGAAAATCGAAAATGATTGTATTTTTGAAGTCAAGTATGAAGGTAAGGTAACAGGTTACGCGTGCTTGGTGGGGGACAAAGTAATGAAACCAGCACACGTAAAGGGGACCATCGATAACGCGGACCTGGCCAAACTGGCCTTTAAGCGGTCATCTAAGTATGACCTTGAATGCGCGCAGATACCCGTGCACATGAAGTCCGACGCTTCGAAGTTCACCCATGAGAAACCAGAGGGGTACTACAACTGGCACCACGGAGCAGTACAGTACTCAGGAGGCCGGTTCACCATCCCCACAGGTGCTGGCAAACCAGGGGACAGCGGCAGACCGATCTTCGACAACAAGGGACGCGTGGTGGCCATAGTCTTAGGAGGAGCTAATGAAGGAGCCCGTACAGCCCTCTCGGTGGTGACCTGGAATAAAGACATTGTCACTAAAATCACCCCCGAGGGGGCCGAAGAGTGGAGTCTTGCCATCCCAGTCATGTGCCTGCTGGCAAATACCACGTTCCCCTGCTCCCAGCCCCCTTGCACTCCCTGCTGCTATGAAAGGGAACCAGAGGAAACCCTACGCATGCTTGAGGACAACGTCATGAGACCTGGGTACTATCAGCTGCTACAAGCATCCTTAACATGTTCTCCCCACCGTCAGCGACGCAGTACCAAGGACAACTTCAATGTCTATAAAGCCACAAGACCGTACTTAGCTCACTGTCCCGACTGTGGAGAAGGGCACTCGTGCCATAGTCCCGTAGCATTAGAACGCATCAGAAATGAAGCGACAGACGGGACGCTGAAAATCCAGGTCTCCTTGCAAATCGGAATAAAGACGGATGATAGCCACGATTGGACCAAGCTGCGTTACATGGACAACCACACGCCAGCGGACGCAGAGAGGGCGGGGCTATTTGTAAGAACATCAGCACCGTGCACGATTACTGGAACAATGGGACACTTCATCCTGACCCGATGTCCGAAAGGGGAAACTCTGACGGTGGGATTCACTGACAGTAGGAAGATCAGTCACTCATGTACGCACCCATTTCACCACGACCCTCCTGTGATAGGCCGGGAGAAATTCCATTCCCGACCGCAGCACGGTAAAGAGCTGCCTTGCAGCACGTACGTGCAGAGCACCGCCGCAACTACCGAGGAGATAGAGGTACACATGCCCCCAGACACCCCTGATCGCACACTGNNNNNNNNNNNNNNNNNNNNNNNNNNNNNNNNNNNNNNNNNNNNNNNNNNNNNNNNNNNNNNNNNNNNNNNNNNNNNNNNNNNNNNNNNNNNNNNNNNNNNNNNNNNNNNNNNNNNNNNNNNNNNNNNNNNNNNNNNNNNNNNNNNNNNNNNNNNNNNNNNNNNNNNNNNNNNNNNNNNNNNNNNNNNNNNNNNNNNNNNNNNNNNNNNNNNNNNNNNNNNNNNNNNNNNNNNNNNNNNNNNNNNNNNNNNNNNNNNNNNNNNNNNNAAAGCAAGGAACCCCACCGTGACGTACGGGAAAAACCAAGTCATCATGCTACTGTATCCCGACCACCCAACACTCCTGTCCTACCGGAACATGGGAGAAGAACCAAACTACCAAGAAGAGTGGGTGACGCATAAGAAGGAAGTCGTGCTAACCGTGCCGACTGAAGGGCTCGAGGTCACGTGGGGTAACAACGAGCCGTATAAGTATTGGCCGCAGTTATCTACAAACGGTACAGCCCATGGCCACCCGCATGAGATAATTCTGTATTATTATGAGCTGTACCCTACTATGACTGTAGTAGTTGTGTCAGTGGCCTCGTTCGTACTCCTGTCGATGGTGGGTGTGGCAGTGGGGATGTGCATGTGTGCACGACGCAGATGCATCACACCGTACGAACTGACACCAGGAGCTACCATCCCTTTCCTGCTTAGCCTAATATGCTGCATCAGAACAGCTAAAGCGGCCACATACCAAGAGGCTGCAGTATACCTGTGGAATGAACAGCAACCTTTGTTTTGGCTACAAGCCCTTATTCCGCTGGCAGCCCTGATTGTCCTATGCAACTGTCTGAGACTCTTACCATGCTGCTGTAAAACGTTGGCTTTTTTAGCCGTAATGAGCGTCGGTGCCCACACTGTGAGCGCGTACGAACACGTAACAGTGATCCCGAACACGGTGGGAGTACCGTATAAGACTCTAGTCAATAGACCGGGCTACAGTCCCATGGTATTGGAGATGGAACTACTGTCAGTCACTTTGGAGCCAACGCTATCGCTTGATTACATCACGTGCGAGTACAAAACCGTTATCCCGTCTCCGTACGTGAAATGCTGCGGTACAGCAGAGTGCAAGGACAAAAACCTACCTGACTACAGCTGTAAGGTCTTCACCGGCGTCTACCCATTTATGTGGGGCGGAGCCTACTGCTTCTGCGACGCTGAAAACACGCAATTGAGCGAAGCACACGTGGAGAAGTCCGAATCATGCAAAACAGAATTTGCATCAGCATACAGGGCTCATACCGCATCCGCATCAGCTAAGCTCCGCGTCCTTTACCAAGGAAATAACATCACTGTAACTGCCTATGCTAACGGCGACCATGCCGTCACAGTTAAGGACGCCAAATTCATTGTGGGGCCAATGTCTTCAGCCTGGACACCTTTCGACAACAAAATTGTGGTGTACAAAGGTGACGTCTATAACATGGACTACCCGCCCTTTGGCGCAGGAAGACCAGGACAATTTGGCGATATCCAAAGTCGCACACCTGAGAGTACAGACGTCTATGCTAATACACAACTGGTACTGCAGAGACCGGCTGCGGGTACGGTACATGTGCCATACTCTCAGGCACCATCTGGCTTTAAGTATTGGCTAAAAGAACGAGGGGCGTCGCTGCAGCACACAGCACCATTTGGCTGCCAAATAGCAACAAACCCGGTAAGAGCGATGAATTGCGCCGTAGGGAACATGCCCATCTCCATCGACATACCGGATGCGGCCTTCATTAGGGTCGTCGACGCGCCCTCTTTAACGGACATGTCGTGCGAGGTACCAACCTGCACCCATTCCTCAGATTTCGGGGGCGTCGCCATTATTAAATATGCAGCCAGCAAGAAAGGCAAGTGTGCGGTGCATTCGATGACCAACGCCGTCACAATTCGGGAAGCTGAGATAGAAGTTGAAGGGAATTCTCAGCTGCAAATCTCTTTCTCGACGGCCTTGGCCAGCGCCGAATTCCGCGTACAAGTCTGTTCTACACAAGTACACTGTGTAGCCGAGTGCCACCCTCCGAAGGACCACATAGTCAATTACCCGGCGTCACATACCACCCTCGGGGTCCAGGACATTTCCGCTACGGCGCTGTCATGGGTGCAGAAGATCACGGGAGGCGTGGGACTGGTTGTCGCTGTTGCAGCACTGATTCTAATCGTGGTGCTATGCGTGTCGTTCAGCAGGCACTAA
		</sequence>
		<sequence>
			<taxon idref="OM128431|Brazil|RJ|2018-06-06"/>
			ATGGATCCTGTGTACGTGGACATAGACGCTGACAGCGCCTTTTTGAAGGCCCTGCAACGTGCGTACCCCATGTTTGAGGTGGAACCCAGGCAGGTCACACCGAATGACCATGCTAATGCTAGAGCGTTCTCGCATCTAGCTATAAAACTAATAGAGCAGGAAATTGATCCCGACTCAACCATCCTGGACATCGGCAGTGCACCAGCAAGGAGGATGATGTCGGACAGGAAGTACCACTGCGTCTGCCCGATGCGCAGCGCAGAAGATCCCGAGAGACTCGCCAATTATGCGAGAAAGCTAGCATCTGCTGCAGGAAAAGTCCTGGACAGAAACATCTCTGGAAAGATCGGGGACTTACAAGCAGTAATGGCCGTGCCAGACACGGAGACGCCAACATTCTGCTTGCACACAGATGTCTCATGTAGACAGAGAGCAGACGTCGCGATATACCAAGACGTCTATGCTGTACACGCACCCACGTCGCTATACCACCAGGCGATTAAAGGGGTCCGAGTGGCGTACTGGGTAGGGTTCGACACAACCCCGTTCATGTACAATGCCATGGCGGGTGCCTACCCCTCATATTCGACAAACTGGGCAGACGAGCAGGTACTGAAGGCTAAGAACATAGGATTATGTTCAACAGACCTGACGGAAGGTAGACGAGGTAAATTGTCTATTATGAGAGGGAAGAAGCTAAAACCGTGTGACCGTGTGCTGTTCTCAGTAGGGTCAACGCTCTACCCGGAAAGCCGCAAGCTACTTAAGAGCTGGCACTTACCATCGGTGTTCCATCTAAAGGGCAAACTCAGCTTCACATGCCGCTGTGATACAGTGGTTTCGTGCGAGGGCTACGTCGTTAAGAGAATAACGATGAGCCCAGGCCTTTATGGAAAAACCACAGGGTATGCGGTAACCCACCACGCAGACGGATTCTTGATGTGCAAGACTACCGACACGGTTGACGGCGAAAGAGTGTCATTCTCGGTGTGCACATACGTGCCGGCGACCATTTGTGATCAAATGACCGGCATCCTTGCTACAGAAGTCACGCCGGAGGATGCACAGAAGCTGTTGGTGGGGCTGAACCAGAGAATAGTGGTTAACGGCAGAACGCAACGGAATACGAACACCATGAAAAACTATCTGCTTCCCGTGGTCGCCCAAGCCTTCAGTAAGTGGGCAAAGGAGTGCCGGAAAGACATGGAAGATGAAAAACTCCTGGGGGTCAGAGAAAGAACACTGACCTGCTGCTGTCTATGGGCATTCAAGAAGCAGAAAACACACACGGTCTACAAGAGGCCTGATACCCAGTCAATTCAGAAGGTTCAGGCCGAGTTTGACAGCTTTGTGGTACCGAGCCTGTGGTCGTCCGGGTTGTCAATCCCCTTGAGGACTAGAATCAAATGGTTGTTAAGCAAGGTGCCAAAAACCGACCTGATCCCATATAGCGGGGACGCCCAAGAAGCCCGGGACGCAGAAAAAGAAGCAGAGGAAGAACGAGAAGCAGAACTGACTCGTGAAGCCCTACCACCTCTACAGGCAGCACAGGAAGATGTTCAGGTCGAAATCGACGTGGAACAGCTTGAGGACAGAGCGGGTGCAGGAATAATAGAGACTCCTAGAGGAGCTATCAAAGTTACTGCCCAACCAACAGACCACGTCGTGGGAGAGTACCTGGTACTTTCCCCGCAGACCGTACTACGGAGCCAGAAGCTCAGCCTAATTCACGCTTTGGCGGAGCAAGTGAAGACGTGCACGCACAGCGGACGAGCAGGGAGGTACGCGGTCGAAGCGTACGACGGCCGAGTCCTAGTGCCCTCAGGCTATGCAATCTCGCCTGAAGACTTCCAGAGTCTAAGCGAAAGCGCAACGATGGTGTATAACGAAAGAGAGTTCGTAAACAGAAAGCTACACCACATTGCGATGCACGGACCAGCCCTGAACACCGACGAAGAGTCGTATGAGCTGGTGAGGGCAGAGAGGACAGAACACGAGTACGTCTACGATGTGGACCAGAGAAGATGCTGTAAGAAGGAAGAAGCTGCAGGACTGGTACTGGTGGGCGACTTGACTAATCCGCCCTACCACGAATTCGCATATGAAGGGCTAAAAATCCGCCCTGCCTGCCCATACAAAATTGCAGTCATAGGAGTCTTCGGAGTACCAGGATCCGGCAAGTCAGCTATTATCAAGAACCTAGTTACCAGGCAAGACCTGGTGACTAGCGGAAAGAAAGAAAACTGCCAAGAAATCACCACCGACGTGATGAGACAGAGAGGTCTAGAGATATCTGCACGTACGGTTGACTCGCTGCTCTTGAATGGATGCAACAGGCCAGTCGACGTGTTGTACGTAGACGAGGCGTTTGCGTGCCACTCTGGAACGTTACTTGCTTTGATCGCCTTGGTTAGACCAAGGCAGAAAGTTGTACTCTGTGGTGACCCGAAGCAGTGCGGCTTCTTCAATATGATGCAGATGAAAGTCAACTATAATCACAACATCTGCACCCAAGTGTACCACAAAAGTATCTCCAGGCGGTGTACACTGCCTGTGACCGCCATTGTGTCATCGTTACATTACGAAGGCAAAATGCGCACTACGAATGAGTACAACAAGCCGATTGTAGTGGACACTACAGGCTCAACAAAACCTGACGCTGGAGATCTCGTGTTAACGTGCTTCAGAGGGTGGGTTAAACAACTGCAAATTGACTATCGTGGATACGAGGTCATGACAGCAGCCGCATCCCAAGGGTTAACCAGAAAAGGAGTTTATGCAGTTAGGCAAAAAGTTAATGAAAACCCGCTCTATGCATCAACGTCAGAGCACGTCAACGTACTCCTAACACGTACGGAAGGTAAACTGGTATGGAAGACACTTTCCGGTGACCCGTGGATAAAGACGCTGCAGAACCCACCGAAAGGAAACTTCAAAGCAACTATCAAGGAGTGGGAGGTGGAGCATGCATCAATAATGGCGGGCATCTGCAGTCACCAAATGACCTTTGATACATTCCAAAACAAAGCCAATGTTTGTTGGGCTAAGAGCTTGGTCCCTATCCTCGAAACAGCGGGGATAAAACTAAATGATAGGCAGTGGTCCCAGATAATTCAAGCCTTCAAAGAAGATAAAGCATACTCACCTGAAGTAGCCCTGAATGAAATATGCACGCGCATGTATGGGGTGGATTTAGACAGTGGGCTATTTTCTAAACCATTGGTGTCTGTGTATTACTCGGATAACCACTGGGATAATAGGCCTGGAGGGAAGATGTTCGGATTCAACCCCGAGGCAGCATCCATTCTAGAAAGAAAGTATCCATTCACAAAAGGGAAGTGGAACATCAACAAGCAGATCTGTGTGACCACCAGGAGGATAGAAGACTTTAACCCTACCACCAATATTATACCGGCCAATAGGAGACTACCACACTCATTAGTGGCCGAACACCGCCCAGTAAAAGGGGAAAGAATGGAATGGCTGGTTAATAAGATAAACGGCCACCACGTGCTCCTGGTCAGTGGCTATAATCTTGTACTGCCTACTAAGAGAGTCACTTGGGTAGCGCCACTAGGTGTCCGCGGAGCGGACTACACATACAACCTAGAGTTGGGTCTGCCAGCAACGCTTGGCAGGTATGACCTAGTGGTCATAAACATCCACACACCTTTTCGCATACACCATTACCAACAGTGCGTAGACCACGCAATGAAACTGCAAATGCTCGGGGGTGACTCATTGAGACTGCTCAAACCGGGTGGCTCTCTATTGATCAGAGCATATGGTTACGCAGATAGAACCAGTGAACGAGTCATCTGCGTGTTGGGACGCAAGTTCAGATCGTCTAGAGCGTTGAAACCACCATGTGTCACCAGCAACACTGAGATGTTTTTTCTATTCAGCAACTTTGACAATGGCAGAAGGAATTTCACAACTCATGTCATGAATAATCAACTGAATGCAGCCTTTGTAGGACAGGCCACCCGAGCAGGATGTGCACCGTCGTACCGGGTAAAACGCATGGACATCGCGAAGAACGATGAAGAGTGCGTAGTTAACGCCGCTAACCCTCGCGGGTTACCGGGTGACGGTGTTTGCAAGGCAGTATACAAAAAATGGCCGGAGTCCTTTAAGAATAGTGCAACACCAGTGGGAACCGCAAAAACAGTCATGTGCGGTACGTATCCAGTAATCCATGCCGTTGGACCGAATTTCTCTAATTATTTGGAATCTGAAGGGGACCGGGAATTGGCAGCTGCCTATCGAGAAGTCGCAAAGGAAGTAACTAGACTGGGAGTAAATAGTGTAGCTATACCTCTCCTCTCCACAGGTGTATACTCAGGAGGGAAAGATAGGCTGACCCAGTCACTGAACCACCTCTTCACAGCCATGGACTCGACGGATGCAGACGTGGTCATCTACTGTCGCGACAAAGAATGGGAGAAGAAAATATCCGAGGCCATACAGATGCGGACTCAAGTGGAGTTGCTGGATGAGCACATCTCCATAGACTGCGATATTGTTCGCGTGCACCCTGACAGCAGCTTGGCAGGCAGAAAAGGATACAGCACCACGGAAGGCGCACTGTACTCATATCTAGAAGGGACTCGTTTTCACCAGACGGCAGTGGACATGGCAGAGATATATACTATGTGGCCAAAGCAAACAGAGGCCAACGAGCAAGTCTGCCTATATGCCCTGGGGGAAAGTATTGAATCGATCAGGCAGAAATGCCCGGTGGATGATGCAGATGCATCGTCTCCTCCAAAAACTGTCCCGTGCCTTTGCCGTTACGCCATGACTCCGGAACGCGTCACCAGACTTCGCATGAACCACGTCACAAGTATAATTGTGTGTTCCTCGTTTCCCCTTCCAAAGTACAAAATAGAAGGAGTGCAAAAAGTCAAATGCTCTAAGGTAATGCTATTTGACCACAACGTGCCATCACGCGTAAGTCCAAGGGAATATAGATCTTCCCCGGAGGCTGCACAGGAAGCGAGCACAACCACGTCACTGACGCATAGCCAATTCGACCTAAGCGTTGACGGCGAGATACTACCCGTCCCGTCAGATCTGGATGCTGACGCCCCAGCCCTAGAACCAGCTCTAGACGACAGGGCGACACACACGTTGCCATCCACAACCGGAAACCTTGCGGCCGTGTCTGACTGGGTAATGAGCACCGTACCTGTCGCGCCGCCCAGAAGAAGGCGAGGGAGAAACCTGACTGTGACATGCGACGAGAGAGAAGGGAACATAATACCCATGGCTAGCGTCCGATTCTTTAGGGCAGAGCTGCGTCCGGTCGTACAAGAAACAGCGGAGACGCGTGACACAGCAATGTCTCTTCAGGCACCGCCGAGTACCGCCACGGAACTGAATCATCCGCCGATCTCCTTCGGAGCACCAAGCGAGACGTTCCCCATTACATTTGGGGACTTCAACGAAGGAGAAATCGAAAGCTTGTCTTCTGAGCTGCTAACTTTCGGAGACTTCCTACCCGGAGAAGTGGATGACTTGACAGATAGCGACTGGTCCACGTGCTCAGACACGGACGACGAGTTATGACTAGACAGGGCAGGTGGGTATATATTCTCGTCGGACACCGGTCCAGGTCATTTACAACAGAAGTCAGTACGCCAGTCAGTGCTGCCGGTGAACACCCTGGAGGAAGTCCACGAGGAGAAGTGTTACCCACCTAAGTTGGATGAAGTAAAGGAGCAACTATTACTTAAGAAACTCCAGGAGAGTGCATCCATGGCCAACAGAAGCAGGTACCAGTCGCGCAAAGTAGAAAACATGAAAGCAACAATCATCCAGAGACTAAAGAGAGGCTGTAGACTATACTTAATGTCAGAGACCTCAAAAGTCCCTACTTACCGGACCACATATCCGGCGCCTGTGTACTCGCCTCCGGTCAACGTCCGACTGTCCAACCCCGAGTCCGCAGTGGCAGCATGCAATGAGTTCCTAGCTAGAAACTATCCAACTGTCTCATCATACCAAATTACCGACGAGTATGATGCATATTTAGACATGGTGGACGGGTCGGAGAGTTGCCTGGATCGAGCGACATTCAATCCGTCAAAACTTAGGAGCTACCCGAAACAGCACGCTTACCATGCGCCCTCCATCAGAAGCGCTGTACCGTCCCCATTCCAGAACACACTACAGAATGTACTGGCAGCAGCCACGAAAAGAAACTGCAACGTCACACAGATGAGGGAATTACCCACTTTGGACTCAGCAGTATTCAACGTGGAGTGTTTTAAAAAATTCGCATGCAACCAAGAATACTGGGAAGAATTTGCTGCCAGCCCTATTAGGATAACAACTGAGAATTTAACAACCTATGTTACTAAACTAAAAGGGCCAAAAGCAGCAGCGCTATTTGCAAAAACCCACAATCTGCTGCCACTGCAGGAAGTACCAATGGATAGGTTCACAGTAGATATGAAAAGGGACGTGAAGGTGACTCCTGGTACAAAGCACACAGAGGAAAGACCTAAGGTGCAGGTTATACAGGCGGCTGAACCCTTGGCGACAGCATACCTATGTGGGATTCACAGAGAGCTGGTTAGGAGGCTGAACGCCGTCCTCCTACCCAATGTACATACACTATTTGATATGTCTGCCGAGGATTTCGATGCCATCATAGCCGCACACTTTAAGCCAGGAGACACTGTTTTAGAAACGGACATAGCCTCCTTTGACAAGAGCCAAGATGATTCACTTGCGCTTACTGCCTTGATGTTGTTAGAAGATTTAGGGGTGGATCACTCCCTGTTGGACTTGATAGAGGCCGCTTTTGGAGAGATTTCCAGCTGTCATCTACCGACAGGTACGCGCTTCAAGTTCGGCGCCATGATGAAATCTGGTATGTTCCTAACTCTGTTCGTCAACACATTGCTAAACATCACCATCGCTAGCCGCGTGCTGGAAGATCGTCTGACAAAATCCGCGTGCGCGGCCTTCATCGGCGACGACAACATAATACATGGAGTCGTCTCCGATGAATTGATGGCAGGCAGATGCGCCACTTGGATGAACATGGAAGTGAAGATCATAGATGCAGTTGTATCCTTGAAAGCCCCTTACTTTTGTGGAGGGTTTATACTGCACGATACTGTGACGGGAACAGCCTGCAGAGTGGCAGACCCGCTAAAAAGGCTATTCAAACTGGGCAAACCGCTAGCGGCAGGTGACGAACAAGATGAAGATAGAAGACGAGCGCTGGCTGACGAAGTGATCAGATGGCAACGAACAGGGCTAATTGATGAGTTGGAGAAAGCGGTATACTCTAGGTATGAAGTGCAGGGTATATCAGTTGTGGTAATGTCCATGGCCACCTTTGCAAGCTCCAGATCTAACTTCGAGAAGCTCAGAGGACCCGTCATAACTTTGTACGGCGGTCCTAAATAGATGGAGTACATCCCAACCCAAACTTTTTACAATAGGAGGTACCAGCCTCGACCCTGGACTCCGCGCCCCACTATCCAAGTAATCAGGCCCAGACCGCGCCCTCAGAGGCAAGCCGGGCAACTTGCCCAGCTGATCTCAGCAGTTAATAAACTGACAATGCGCGCGGTACCCCAACAGAAGCCACGCAGGAATCGGAAGAATAAGAAGCAAAAGCAAAAGCGACAGGCGCCACAAAACAACACAAATCAAAAGAAGCAGCCGCCTAAAAAGAAACCAGCTCAAAAGAAAAAGAAGCCGGGCCGCAGAGAGAGGATGTGCATGAAAATCGAAAATGATTGTATTTTTGAAGTCAAGTATGAAGGTAAGGTAACAGGTTACGCGTGCTTGGTGGGGGACAAAGTAATGAAACCAGCACACGTAAAGGGGACCATCGATAACGCGGACCTGGCCAAACTGGCCTTTAAGCGGTCATCTAAGTATGACCTTGAATGCGCGCAGATACCCGTGCACATGAAGTCCGACGCTTCGAAGTTCACCCATGAGAAACCAGAGGGGTACTACAACTGGCACCACGGAGCAGTACAGTACTCAGGAGGCCGGTTCACCATCCCCACAGGTGCTGGCAAACCAGGGGACAGCGGCAGACCGATCTTCGACAACAAGGGACGCGTGGTGGCCATAGTCTTAGGAGGAGCTAATGAAGGAGCCCGTACAGCCCTCTCGGTGGTGACCTGGAATAAAGACATTGTCACTAAAATCACCCCCGAGGGGGCCGAAGAGTGGAGTCTTGCCATCCCAGTCATGTGCCTGCTGGCAAATACCACGTTCCCCTGCTCCCAGCCCCCTTGCACTCCCTGCTGCTATGAAAGGGAACCAGAGGAAACCCTACGCATGCTTGAGGACAACGTCATGAGACCTGGGTACTATCAGCTGCTACAAGCATCCTTAACATGTTCTCCCCACCGTCAGCGACGCAGTACCAAGGACAACTTCAATGTCTATAAAGCCACAAGACCGTACTTAGCTCACTGTCCCGACTGTGGAGAAGGGCACTCGTGCCATAGTCCCGTAGCATTAGAACGCATCAGAAATGAAGCGACAGACGGGACGCTGAAAATCCAGGTCTCCTTGCAAATCGGAATAAAGACGGATGATAGCCACGATTGGACCAAGCTGCGTTACATGGACAACCACACGCCAGCGGACGCAGAGAGGGCGGGGCTATTTGTAAGAACATCAGCACCGTGCACGATTACTGGAACAATGGGACACTTCATCCTGACCCGATGTCCGAAAGGGGAAACTCTGACGGTGGGATTCACTGACAGTAGGAAGATCAGTCACTCATGTACGCACCCATTTCACCACGACCCTCCTGTGATAGGCCGGGAGAAATTCCATTCCCGACCGCAGCACGGTAAAGAGCTGCCTTGCAGCACGTACGTGCAGAGCACCGCCGCAACTACCGAGGAGATAGAGGTACACATGCCCCCAGACACCCCTGATCGCACACTGATGTCACAACAGTCCGGCAACGTAAAGATCACAGTTAATGGCCAGACGGTGCGGTACAAGTGTAATTGCGGTGGCTCAAATGAAGGACTAATAACTACAGACAAAGTGATTAATAACTGCAAAGTTGATCAATGTCATGCCGCGGTCACCAATCACAAAAAGTGGCAGTACAACTCCCCTCTGGTCCCGCGTAATGCTGAACTTGGGGACCGAAAAGGAAAAATCCACATCCCGTTTCCGCTGGCAAATGTAACATGCAGGGTGCCTAAAGCAAGGAACCCCACCGTGACGTACGGGAAAAACCAAGTCATCATGCTACTGTATCCCGACCACCCAACACTCCTGTCCTACCGGAACATGGGAGAAGAACCAAACTACCAAGAAGAGTGGGTGACGCATAAGAAGGAAGTCGTGCTAACCGTGCCGACTGAAGGGCTCGAGGTCACGTGGGGTAACAACGAGCCGTATAAGTATTGGCCGCAGTTATCTACAAACGGTACAGCCCATGGCCACCCGCATGAGATAATTCTGTATTATTATGAGCTGTACCCTACTATGACTGTAGTAGTTGTGTCAGTGGCCTCGTTCGTACTCCTGTCGATGGTGGGTGTGGCAGTGGGGATGTGCATGTGTGCACGACGCAGATGCATCACACCGTACGAACTGACACCAGGAGCTACCGTCCCTTTCCTGCTTAGCCTAATATGCTGCATCAGAACAGCTAAAGCGGCCACATACCAAGAGGCTGCGGTATACCTGTGGAATGAACAGCAACCTTTGTTTTGGCTACAAGCCCTTATTCCGCTGGCAGCCCTGATTGTCCTATGCAACTGTCTGAGACTCTTACCATGCTGCTGTAAAACGTTGGCTTTTTTAGCCGTAATGAGCGTCGGTGCCCACACTGTGAGCGCGTACGAACACGTAACAGTGATCCCGAACACGGTGGGAGTACCGTATAAGACTCTAGTCAATAGACCGGGCTACAGTCCCATGGTATTGGAGATGGAACTACTGTCAGTCACTTTGGAGCCAACGCTATCGCTTGATTACATCACGTGCGAGTACAAAACCGTTATCCCGTCTCCGTACGTGAAATGCTGCGGTACAGCAGAGTGCAAGGACAAAAACCTACCTGACTACAGCTGTAAGGTCTTCACCGGCGTCTACCCATTTATGTGGGGCGGAGCCTACTGCTTCTGCGACGCTGAAAACACGCAATTGAGCGAAGCACACGTGGAGAAGTCCGAATCATGCAAAACAGAATTTGCATCAGCATACAGGGCTCATACCGCATCCGCATCAGCTAAGCTCCGCGTCCTTTACCAAGGAAATAACATCACTGTAACTGCCTATGCTAACGGCGACCATGCCGTCACAGTTAAGGACGCCAAATTCATTGTGGGGCCAATGTCTTCAGCCTGGACACCTTTCGACAACAAAATTGTGGTGTACAAAGGTGACGTCTATAACATGGACTACCCGCCCTTTGGCGCAGGAAGACCAGGACAATTTGGCGATATCCAAAGTCGCACACCTGAGAGTACAGACGTCTATGCTAATACACAACTGGTACTGCAGAGACCGGCTGCGGGTACGGTACATGTGCCATACTCTCAGGCACCATCTGGCTTTAAGTATTGGCTAAAAGAACGAGGGGCGTCGCTGCAGCACACAGCACCATTTGGCTGCCAAATAGCAACAAACCCGGTAAGAGCGATGAATTGCGCCGTAGGGAACATGCCCATCTCCATCGACATACCGGATGCGGCCTTCATTAGGGTCGTCGACGCGCCCTCTTTAACGGACATGTCGTGCGAGGTACCAACCTGCACCCATTCCTCAGATTTCGGGGGCGTCGCCATTATTAAATATGCAGCCAGCAAGAAAGGCAAGTGTGCGGTGCATTCGATGACCAACGCCGTCACAATTCGGGAAGCTGAGATAGAAGTTGAAGGGAATTCTCAGCTGCAAATCTCTTTCTCGACGGCCTTGGCCAGCGCCGAATTCCGCGTACAAGTCTGTTCTACACAAGTACACTGTGTAGCCGAGTGCCACCCTCCGAAGGACCACATAGTCAATTACCCGGCGTCACATACCACCCTCGGGGTCCAGGACATTTCCGCTACGGCGCTGTCATGGGTGCAGAAGATCACGGGAGGCGTGGGACTGGTTGTCGCTGTTGCAGCACTGATTCTAATCGTGGTGCTATGCGTGTCGTTCAGCAGGCACTAA
		</sequence>
		<sequence>
			<taxon idref="MT526904|Brazil|PA|2017-01-26"/>
			ATGGATCCTGTGTACGTGGACATAGACGCTGACAGCGCCTTTTTGAAGGCCCTGCAACGTGCGTACCCCATGTTTGAGGTGGAACCCAGGCAGGTCACACCGAATGACCATGCTAATGCTAGAGCGTTCTCGCATCTAGCTATAAAACTAATAGAGCAGGAAATTGATCCCGACTCAACCATCCTGGACATCGGCAGTGCACCAGCAAGGAGGATGATGTCGGACAGGAAGTACCACTGCGTCTGCCCGATGCGCAGCGCAGAAGACCCCGAGAGACTCGCCAATTATGCGAGAAAGCTAGCATCTGCTGCAGGAAAAGTCCTGGACAGAAACATCTCTGGAAAGATCGGGGACTTACAAGCAGTAATGGCCGTGCCAGACACGGAGACGCCAACATTCTGCTTGCACACAGATGTCTCATGTAGACAGAGAGCAGACGTCGCGATATACCAAGACGTCTATGCTGTACACGCACCCACGTCGCTATACCACCAGGCGATTAAAGGGGTCCGAGTGGCGTACTGGGTAGGGTTCGACACAACCCCGTTCATGTACAATGCCATGGCGGGTGCCTACCCCTCATATTCGACAAACTGGGCAGACGAGCAGGTACTGAAGGCTAAGAACATAGGATTATGTTCAACAGACCTGACGGAAGGTAGACGAGGTAAATTGTCTATTATGAGAGGGAAGAAGCTAAAACCGTGTGACCGTGTGCTGTTCTCAGTAGGGTCAACGCTCTACCCGGAAAGCCGCAAGCTACTTAAGAGCTGGCACTTACCATCGGTGTTCCATCTAAAGGGCAAACTCAGCTTCACATGCCGCTGTGATACAGTGGTTTCGTGCGAGGGCTACGTCGTTAAGAGAATAACGATGAGCCCAGGCCTTTATGGAAAAACCACAGGGTATGCGGTAACCCACCACGCAGACGGATTCTTGATGTGCAAGACTACCGACACGGTTGACGGCGAAAGAGTGTCATTCTCGGTGTGCACATACGTGCCGGCGACCATTTGTGATCAAATGACCGGCATCCTTGCTACAGAAGTCACGCCGGAGGATGCACAGAAGCTGTTGGTGGGGCTGAACCAGAGAATAGTGGTTAACGGCAGAACGCAACGGAATACGAACACCATGAAAAACTATCTGCTTCCCGTGGTCGCCCAAGCCTTCAGTAAGTGGGCAAAGGAGTGCCGGAAAGACATGGAAGATGAAAAACTCCTGGGGGTCAGAGAAAGAACACTGACCTGCTGCTGTCTATGGGCATTCAAGAAGCAGAAAACACACACGGTCTACAAGAGGCCTGATACCCAGTCAATTCAGAAGGTTCAGGCCGAGTTTGACAGCTTTGTGGTATCGAGCCTGTGGTCGTCCGGGTTGTCAATCCCCTTGAGGACTAGAATCAAATGGTTGTTAAGCAAGGTGCCAAAAACCGACCTGATCCCATATAGCGGGGACGCCCAAGAAGCCCGGGACGCAGAAAAAGAAGCAGAGGAAGAACGAGAAGCAGAACTGACTCGTGAAGCCCTACCACCTCTACAGGCAGCACAGGAAGATGTTCAGGTCGAAATCGACGTGGAACAGCTTGAGGACAGAGCGGGTGCAGGAATAATAGAGACTCCTAGAGGAGCTATCAAAGTTACTGCCCAACCAACAGACCACGTCGTGGGAGAGTACCTGGTACTTTCCCCGCAGACCGTACTACGGAGCCAGAAGCTCAGCCTAATTCACGCTTTGGCGGAGCAAGTGAAGACGTGCACGCACAGCGGACGAGCAGGGAGGTACGCGGTCGAAGCGTACGACGGCCGAGTCCTAGTGCCCTCAGGCTATGCAATCTCGCCTGAAGACTTCCAGAGTCTAAGCGAAAGCGCAACGATGGTGTATAACGAAAGAGAGTTCGTAAACAGAAAGCTACACCACATTGCGATGCACGGACCAGCCCTGAACACCGACGAAGAGTCGTATGAGCTGGTGAGGGCAGAGAGGACAGAACACGAGTACGTCTACGATGTGGACCAGAGAAGATGCTGTAAGAAGGAAGAAGCTGCAGGACTGGTACTGGTGGGCGACTTGACTAATCCGCCCTACCACGAATTCGCATATGAAGGGCTAAAAATCCGCCCTGCCTGCCCATACAAAATTGCAGTCATAGGAGTCTTCGGAGTACCAGGATCTGGCAAGTCAGCTATTATCAAGAACCTAGTTACCAGGCAAGACCTGGTGACTAGCGGAAAGAAAGAAAACTGCCAAGAAATCACCACCGACGTGATGAGACAGAGAGGTCTAGAGATATCTGCACGTACGGTTGACTCGCTGCTCTTGAATGGATGCAACAGGCCAGTCGACGTGTTGTACGTAGACGAGGCGTTTGCGTGCCACTCTGGAACGTTACTTGCTTTGATCGCCTTGGTTAGACCAAGGCAGAAAGTTGTACTCTGTGGTGACCCGAAGCAGTGCGGCTTCTTCAATATGATGCAGATGAAAGTCAACTATAATCACAACATCTGCACCCAAGTGTACCACAAAAGTATCTCCAGGCGGTGTACACTGCCTGTGACCGCCATTGTGTCATCGTTGCATTACGAAGGCAAAATGCGCACTACGAATGAGTACAACAAGCCGATTGTAGTGGACACTACAGGCTCAACAAAACCTGACGCTGGAGATCTCGTGTTAACGTGCTTCAGAGGGTGGGTTAAACAACTGCAAATTGACTATCGTGGATACGAGGTCATGACAGCAGCCGCATCCCAAGGGTTAACCAGAAAAGGAGTTTATGCAGTTAGGCAAAAAGTTAATGAAAACCCGCTCTATGCATCAACGTCAGAGCACGTCAACGTACTCCTAACACGTACGGAAGGTAAACTGGTATGGAAGACACTTTCCGGTGACCCGTGGATAAAGACGCTGCAGAACCCACCGAAAGGAAACTTCAAAGCAACTATCAAGGAGTGGGAGGTGGAGCATGCGTCAATAATGGCGGGCATCTGCAGTCACCAAATGACCTTTGATACATTCCAAAACAAAGCCAATGTTTGTTGGGCTAAGAGCTTGGTCCCTATCCTCGAAACAGCGGGGATAAAACTAAATGATAGGCAGTGGTCCCAGATAATTCAAGCCTTCAAAGAAGATAAAGCATACTCACCTGAAGTAGCCCTGAATGAAATATGCACGCGCATGTATGGGGTGGATTTAGACAGTGGGCTATTTTCTAAACCATTGGTGTCTGTGTATTACGCGGATAACCACTGGGATAATAGGCCTGGAGGGAAGATGTTCGGATTCAACCCCGAGGCAGCATCCATTCTAGAAAGAAAGTATCCATTCACAAAAGGGAAGTGGAACATCAACAAGCAGATCTGCGTGACCACCAGGAGGATAGAAGACTTTAACCCTATCACCAATATTATACCGGCCAATAGGAGACTACCACACTCATTAGTGGCCGAACACCGCCCAGTAAAAGGGGAAAGAATGGAATGGCTGGTTAATAAGATAAACGGCCACCACGTGCTCCTGGTCAGTGGCTATAATCTTGTACTGCCTACTAAGAGAGTCACTTGGGTAGCGCCACTAGGTGTTCGCGGAGCGGACTACACATACAACCTAGAGTTGGGTCTGCCAGCAACGCTTGGCAGGTATGACCTAGTGGTCATAAACATCCACACACCTTTTCGCATACACCATTACCAACAGTGCGTAGACCACGCAATGAAACTGCAAATGCTCGGGGGTGACTCATTGAGACTGCTCAAACCGGGTGGCTCTCTATTGATCAGAGCATATGGTTACGCAGATAGAACCAGTGAACGAGTCATCTGCGTGTTGGGACGCAAGTTCAGATCGTCTAGAGCGTTGAAACCACCATGTGTCACCAGCAACACTGAGATGTTTTTCCTATTCAGCAACTTTGACAATGGCAGAAGGAATTTCACAACTCATGTCATGAATAATCAACTGAATGCAGCCTTTGTAGGACAGGCCACCCGAGCAGGATGTGCACCGTCGTACCGGGTAAAACGCATGGACATCGCGAAGAACGATGAAGAGTGCGTAGTTAACGCCGCTAACCCTCGCGGGTTACCGGGTGACGGTGTTTGCAAGGCAGTATACAAAAAATGGCCGGAGTCCTTTAAGAATAGTGCAACACCAGTGGGAACCGCAAAAACAGTCATGTGCGGTACGTATCCAGTAATCCACGCCGTTGGACCGAACTTCTCTAATTATTTGGAATCTGAAGGGGACCGGGAATTGGCAGCTGCCTATCGAGAAGTCGCAAAGGAAGTAACTAGACTGGGAGTAAATAGTGTAGCTATACCTCTCCTCTCCACAGGTGTATACTCAGGAGGGAAAGATAGGCTGACCCAGTCACTAAACCACCTCTTCACAGCCATGGACTCGACGGATGCAGACGTGGTCATCTACTGTCGCGACAAAGAATGGGAGAAGAAAATATCCGAGGCCATACAGATGCGGACTCAAGTGGAGTTGCTGGATGAGCACATCTCCATAGACTGCGATATTGTTCGCGTGCACCCTGACAGCAGCTTGGCAGGCAGAAAAGGATACAGCACCACGGAAGGCGCACTGTACTCATACCTAGAAGGGACTCGTTTTCACCAGACGGCAGTGGACATGGCAGAGATATATACTATGTGGCCAAAGCAAACAGAGGCCAACGAGCAAGTCTGCCTATATGCCCTGGGGGAAAGTATTGAATCGATCAGGCAGAAATGCCCGGTGGATGATGCAGATGCATCGTCTCCTCCAAAAACTGTCCCGTGCCTTTGCCGTTACGCCATGACTCCGGAACGCGTCACCCGACTTCGCATGAACCACGTCACAAGTATAATTGTGTGTTCCTCGTTTCCCCTTCCAAAGTACAAAATAGAAGGAGTGCAAAAAGTCAAATGCTCTAAGGTAATGCTATTTGACCACAACGTGCCATCACGCGTAAGTCCAAGGGAATATAGATCTTCCCCAGAGGCTGCACAGGAAGCGAGTACAACCACGTCACTGACGCATAGCCAATTCGACCTAAGCGTTGACGGCGAGATACTACCCGTCCCGTCAGATCTGGATGCTGACGCCCCAGCCCTAGAACCAGCTCTAGACGACAGGGCGACACACACGTTGCCATCCACAACCGGAAACCTTGCGGCCGTGTCTGACTGGGTAATGAGCACCGTACCTGTCGCGCCGCCCAGAAGAAGGCGAGGGAGAAACCTGACTGTGACATGCGACGAGAGAGAAGGGAACATAACACCCATGGCTAGCGTCCGATTCTTTAGGGCAGAGCTGCGTCCGGTCGTACAAGAAACAGCGGAGACGCGTGACACAGCAATGTCTCTTCAGGCACCGCCGAGTACCGCCACGGAACTGAATCATCCGCCGATCTCCTTCGGAGCACCAAGCGAGACGTTCCCCATTACATTTGGGGACTTCAACGAAGGAGAAATCGAAAGCTTGTCTTCTGAGCTGCTAACTTTCGGAGACTTCCTACCCGGAGAAGTGGATGACTTGACAGATAGCGACTGGTCCACGTGCTCAGACACGGACGACGAGTTATGACTAGACAGGGCAGGTGGGTATATATTCTCGTCGGACACCGGTCCAGGTCATTTACAACAGAAGTCAGTACGCCAGTCAGTGCTGCCGGTGAACACCCTGGAGGAAGTCCACGAGGAGAAGTGTTACCCACCTAAGTTGGATGAAGTAAAGGAGCAACTATTACTTAAGAAACTCCAGGAGAGTGCATCCATGGCCAACAGAAGCAGGTACCAGTCGCGCAAAGTAGAAAACATGAAAGCAACAATCATCCAGAGACTAAAGAGAGGCTGTAGACTATACTTAATGTCAGAGACCTCAAAAGTCCCTACTTACCGGACCACATATCCGGCGCCTGTGTACTCGCCTCCGATCAACGTCCGACTGTCCAACCCCGAGTCCGCAGTGGCAGCATGCAATGAGTTCCTAGCTAGAAACTATCCAACTGTCTCATCATACCAAATTACCGACGAGTATGATGCATATTTAGACATGGTGGACGGGTCGGAGAGTTGCCTGGATCGAGCGACATTCAATCCGTCAAAACTTAGGAGCTACCCGAAACAGCACGCTTACCATGCGCCCTCCATCAGAAGCGCTGTACCGTCCCCATTCCAGAACACACTACAGAATGTACTGGCAGCAGCCACGAAAAGAAACTGCAACGTCACACAGATGAGGGAATTACCCACTTTGGACTCAGCAGTATTCAACGTGGAGTGTTTTAAAAAATTCGCATGCAACCAAGAATACTGGGAAGAATTTGCTGCCAGCCCTATTAGGATAACAACTGAGAATTTAACAACCTATGTTACTAAACTAAAAGGGCCAAAAGCAGCAGCGCTATTTGCAAAAACCCACAATCTGCTGCCACTGCAGGAAGTACCAATGGATAGGTTCACAGTAGATATGAAAAGGGACGTGAAGGTGACTCCTGGTACAAAGCACACAGAGGAAAGACCTAAGGTGCAGGTTATACAGGCGGCTGAACCCTTGGCGACAGCATACCTATGTGGGATTCACAGAGAGCTGGTTAGGAGGCTGAACGCCGTCCTCCTACCCAATGTACATACACTATTTGATATGTCTGCCGAGGATTTCGATGCCATCATAGCCGCACACTTTAAGCCAGGAGACACTGTTTTAGAAACGGACATAGCCTCCTTTGACAAGAGCCAAGATGATTCACTTGCGCTTACTGCCTTGATGTTGTTAGAAGATTTAGGGGTGGATCACTCCCTGTTGGACTTGATAGAGGCCGCTTTTGGAGAGATTTCCAGCTGTCATTTACCGACAGGTACGCGCTTCAAGTTCGGCGCCATGATGAAATCTGGTATGTTCCTAACTCTGTTCGTCAACACATTGCTAAACATCACCATCGCTAGCCGCGTGCTGGAAGATCGTCTGACAAAATCCGCGTGCGCGGCCTTCATCGGCGACGACAACATAATACATGGAGTCGTCTCCGATGAATTGATGGCAGCCAGATGCGCCACTTGGATGAACATGGAAGTGAAGATCATAGATGCAGTTGTATCCTTGAAAGCCCCTTACTTTTGTGGAGGGTTTATACTGCACGATACTGTGACGGGAACAGCCTGCAGAGTGGCAGACCCGCTAAAAAGGCTATTCAAACTGGGCAAACCGCTAGCGGCAGGTGACGAACAAGATGAAGATAGAAGACGAGCGCTGGCTGACGAAGTGATCAGATGGCAACGAACAGGGCTAATTGATGAGTTGGAGAAAGCGGTATACTCTAGGTATGAAGTGCAGGGTATATCAGTTGTGGTAATGTCCATGGCCACCTTTGCAAGCTCCAGATCTAACTTCGAGAAGCTCAGAGGACCCGTCATAACTTTGTACGGCGGTCCTAAATAGATGGAGTACATCCCAACCCAAACTTTTTACAATAGGAGGTACCAGCCTCGACCCTGGACTCCGCGCCCCACTATCCAAGTAATCAGGCCCAGACCGCGCCCTCAGAGGCAAGCCGGGCAACTTGCCCAGCTGATCTCAGCAGTTAATAAACTGACAATGCGCGCGGTACCCCAACAGAAGCCACGCAGGAATCGGAAGAATAAGAAGCAAAAGCAAAAGCGACAGGCGCCACAAAACAACACAAACCAAAAGAAGCAGCCGCCTAAAAAGAAACCAGCTCAAAAGAAAAAGAAGCCGGGCCGCAGAGAGAGGATGTGCATGAAAATCGAAAATGATTGTATTTTTGAAGTCAAGTATGAAGGTAAGGTAACAGGTTACGCGTGCTTGGTGGGGGACAAAGTAATGAAACCAGCACACGTAAAGGGGACCATCGATAACGCGGACCTGGCCAAACTGGCCTTTAAGCGGTCATCTAAGTATGACCTTGAATGCGCGCAGATACCCGTGCACATGAAGTCCGACGCTTCGAAGTTCACCCATGAGAAACCAGAGGGGTACTACAACTGGCACCACGGAGCAGTACAGTACTCAGGAGGCCGGTTCACCATCCCCACAGGTGCTGGCAAACCAGGGGACAGCGGCAGACCGATCTTCGACAACAAGGGACGCGTGGTGGCCATAGTCTTAGGAGGAGCTAATGAAGGAGCCCGTACAGCCCTCTCGGTGGTGACCTGGAATAAAGACATTGTCACTAAAATCACCCCCGAGGGGGCCGAAGAGTGGAGTCTTGCCATCCCAGTCATGTGCCTGCTGGCAAATACCACGTTCCCCTGCTCCCAGCCCCCTTGCACTCCCTGCTGCTATGAAAGGGAACCAGAGGAAACCCTACGCATGCTTGAGGACAACGTCATGAGACCTGGGTACTATCAGCTGCTACAAGCATCCTTAACATGTTCTCCCCACCGTCAGCGACGCAGTACCAAGGACAACTTCAATGTCTATAAAGCCACAAGACCGTACTTAGCTCACTGTCCCGACTGTGGAGAAGGGCACTCGTGCCATAGTCCCGTAGCATTAGAACGCATCAGAAATGAAGCGACAGACGGGACGCTGAAAATCCAGGTCTCCTTGCAAATCGGAATAAAGACGGATGATAGCCACGATTGGACCAAGCTGCGTTACATGGACAACCACACGCCAGCGGACGCAGAGAGGGCGGGGCTATTTGTAAGAACATCAGCACCGTGCACGATTACTGGAACAATGGGACACTTCATCCTGACCCGATGTCCGAAAGGGGAAACTCTGACGGTGGGATTCACTGACAGTAGGAAGATCAGTCACTCATGTACGCACCCATTTCACCATGACCCTCCTGTGATAGGCCGGGAGAAATTCCATTCCCGACCGCAGCACGGTAAAGAGCTGCCTTGCAGCACGTACGTGCAGAGCACCGCCGCAACTACCGAGGAGATAGAGGTACACATGCCCCCAGACACCCCTGATCACACATTGATGTCACAACAGTCCGGCAACGTAAAGATCACAGTTAATGGCCAGACGGTGCGGTACAAGTGTAATTGCGGTGGCTCAAATGAAGGACTAATAACTACAGACAAAGTGATTAATAACTGCAAAGTTGATCAATGTCATGCCGCGGTCACCAATCACAAAAAGTGGCAGTACAACTCCCCTCTGGTCCCGCGTAATGCTGAACTTGGGGACCGAAAAGGAAAAATCCACATCCCGTTTCCGCTGGCAAATGTAACATGCAGGGTGCCTAAAGCAAGGAACCCCACCGTGACGTACGGGAAAAACCAAGTCATCATGCTACTGTATCCCGACCACCCAACACTCCTGTCCTACCGGAACATGGGAGAAGAACCAAACTACCAAGAAGAGTGGGTGACGCATAAGAAGGAAGTCGTGCTAACCGTGCCGACTGAAGGGCTCGAGGTCACGTGGGGTAACAACGAGCCGTATAAGTATTGGCCGCAGTTATCTACAAACGGTACAGCCCATGGCCACCCGCATGAGATAATTCTGTATTATTATGAGCTGTACCCTACTATGACTGTAGTAGTTGTGTCAGTGGCCTCGTTCGTACTCCTGTCGATGGTGGGTGTGGCAGTGGGGATGTGCATGTGTGCACGACGCAGATGCATCACACCGTACGAACTGACACCAGGAGCTACCGTCCCTTTCCTGCTTAGCCTAATATGCTGCATCAGAACAGCTAAAGCGGCCACATACCAAGAGGCTGCGGTATACCTGTGGAATGAGCAGCAACCTTTGTTTTGGCTACAAGCCCTTATTCCGCTGGCAGCCCTGATTGTCCTATGCAACTGTCTGAGACTCTTACCATGCTGCTGTAAAACGTTGGCTTTTTTAGCCGTAATGAGCGTCGGTGCCCACACTGTGAGCGCGTACGAACACGTAACAGTGATCCCGAACACGGTGGGAGTACCGTATAAGACTCTAGTCAATAGACCGGGCTACAGTCCCATGGTATTGGAGATGGAACTACTGTCAGTCACTTTGGAGCCAACGCTATCGCTTGATTACATCACGTGCGAGTACAAAACCGTTATCCCGTCTCCGTACGTGAAATGCTGCGGTACAGCAGAGTGCAAGGACAAAAACCTACCTGACTACAGCTGTAAGGTCTTCACCGGCGTCTACCCATTTATGTGGGGCGGAGCCTACTGCTTCTGCGACGCTGAAAACACGCAATTGAGCGAAGCACACGTGGAGAAGTCCGAATCATGCAAAACAGAATTTGCATCAGCATACAGGGCTCATACCGCATCCGCATCAGCTAAGCTCCGCGTCCTTTACCAAGGAAATAACATCACTGTAACTGCCTATGCTAACGGCGACCATGCCGTCACAGTTAAGGACGCCAAATTCATTGTGGGGCCAATGTCTTCAGCCTGGACACCTTTCGACAACAAAATTGTGGTGTACAAAGGTGACGTCTATAACATGGACTACCCGCCCTTTGGCGCAGGAAGACCAGGACAATTTGGCGATATCCAAAGTCGCACACCTGAGAGTAAAGACGTCTATGCTAATACACAACTGGTACTGCAGAGACCGGCTGCGGGTACGGTACATGTGCCATACTCTCAGGCACCATCTGGCTTTAAGTATTGGCTAAAAGAACGAGGGGCGTCGCTGCAGCACACAGCACCATTTGGCTGCCAAATAGCAACAAACCCGGTAAGAGCGGTGAATTGCGCCGTAGGGAACATGCCCATCTCCATCGACATACCGGATGCGGCCTTCATTAGGGTCGTCGACGCGCCCTCTTTAACGGACATGTCGTGCGAGGTACCAGCCTGCACCCATTCCTCAGATTTCGGGGGCGTCGCCATTATTAAATATGCAGCCAGCAAGAAAGGCAAGTGTGCGGTGCATTCGATGACCAACGCCGTCACAATTCGGGAAGCTGAGATAGAAGTTGAAGGGAATTCTCAGCTGCAAATCTCTTTCTCGACGGCCTTGGCCAGCGCCGAATTCCGCGTACAAGTCTGTTCTACACAAGTACACTGTGTAGCCGAGTGCCACCCTCCGAAGGACCACATAGTCAATTACCCGGCGTCACATACCACCCTCGGGGTCCAGGACATTTCCGCTACGGCGCTGTCATGGGTGCAGAAGATCACGGGAGGCGTGGGACTGGTTGTCGCTGTTGCAGCACTGATTCTAATCGTGGTGCTATGCGTGTCGTTCAGCAGGCACTAA
		</sequence>
		<sequence>
			<taxon idref="MT526903|Brazil|PA|2017-01-26"/>
			ATGGATCCTGTGTACGTGGACATAGACGCTGACAGCGCCTTTTTGAAGGCCCTGCAACGTGCGTACCCCATGTTTGAGGTGGAACCCAGGCAGGTCACACCGAATGACCATGCTAATGCTAGAGCGTTCTCGCATCTAGCTATAAAACTAATAGAGCAGGAAATTGATCCCGACTCAACCATCCTGGACATCGGCAGTGCACCAGCAAGGAGGATGATGTCGGACAGGAAGTACCACTGCGTCTGCCCGATGCGCAGCGCAGAAGACCCCGAGAGACTCGCCAATTATGCGAGAAAGCTAGCATCTGCTGCAGGAAAAGTCCTGGACAGAAACATCTCTGGAAAGATCGGGGACTTACAAGCAGTAATGGCCGTGCCAGACACGGAGACGCCAACATTCTGCTTGCACACAGATGTCTCATGTAGACAGAGAGCAGACGTCGCGATATACCAAGACGTCTATGCTGTACACGCACCCACGTCGCTATACCACCAGGCGATTAAAGGGGTCCGAGTGGCGTACTGGGTAGGGTTCGACACAACCCCGTTCATGTACAATGCCATGGCGGGTGCCTACCCCTCATATTCGACAAACTGGGCAGACGAGCAGGTACTGAAGGCTAAGAACATAGGATTATGTTCAACAGACCTGACGGAAGGTAGACGAGGTAAATTGTCTATTATGAGAGGGAAGAAGCTAAAACCGTGTGACCGTGTGCTGTTCTCAGTAGGGTCAACGCTCTACCCGGAAAGCCGCAAGCTACTTAAGAGCTGGCACTTACCATCGGTGTTCCATCTAAAGGGCAAACTCAGCTTCACATGCCGCTGTGATACAGTGGTTTCGTGCGAGGGCTACGTCGTTAAGAGAATAACGATGAGCCCAGGCCTTTATGGAAAAACCACAGGGTATGCGGTAACCCACCACGCAGACGGATTCTTGATGTGCAAGACTACCGACACGGTTGACGGCGAAAGAGTGTCATTCTCGGTGTGCACATACGTGCCGGCGACCATTTGTGATCAAATGACCGGCATCCTTGCTACAGAAGTCACGCCGGAGGATGCACAGAAGCTGTTGGTGGGGCTGAACCAGAGAATAGTGGTTAACGGCAGAACGCAACGGAATACGAACACCATGAAAAACTATCTGCTTCCCGTGGTCGCCCAAGCCTTCAGTAAGTGGGCAAAGGAGTGCCGGAAAGACATGGAAGATGAAAAACTCCTGGGGGTCAGAGAAAGAACACTGACCTGCTGCTGTCTATGGGCATTCAAGAAGCAGAAAACACACACGGTCTACAAGAGGCCTGATACCCAGTCAATTCAGAAGGTTCAGGCCGAGTTTGACAGCTTTGTGGTATCGAGCCTGTGGTCGTCCGGGTTGTCAATCCCCTTGAGGACTAGAATCAAATGGTTGTTAAGCAAGGTGCCAAAAACCGACCTGATCCCATATAGCGGGGACGCCCAAGAAGCCCGGGACGCAGAAAAAGAAGCAGAGGAAGAACGAGAAGCAGAACTGACTCGTGAAGCCCTACCACCTCTACAGGCAGCACAGGAAGATGTTCAGGTCGAAATCGACGTGGAACAGCTTGAGGACAGAGCGGGTGCAGGAATAATAGAGACTCCTAGAGGAGCTATCAAAGTTACTGCCCAACCAACAGACCACGTCGTGGGAGAGTACCTGGTACTTTCCCCGCAGACCGTACTACGGAGCCAGAAGCTCAGCCTAATTCACGCCTTGGCGGAGCAAGTGAAGACGTGCACGCACAGCGGACGAGCAGGGAGGTACGCGGTCGAAGCGTACGACGGCCGAGTCCTAGTGCCCTCAGGCTATGCAATCTCGCCTGAAGACTTCCAGAGTCTAAGCGAAAGCGCAACGATGGTGTATAACGAAAGAGAGTTCGTAAACAGAAAGCTACACCACATTGCGATGCACGGACCAGCCCTGAACACCGACGAAGAGTCGTATGAGCTGGTGAGGGCAGAGAGGACAGAACACGAGTACGTCTACGATGTGGACCAGAGAAGATGCTGTAAGAAGGAAGAAGCTGCAGGACTGGTACTGGTGGGCGACTTGACTAATCCGCCCTACCACGAATTCGCATATGAAGGGCTAAAAATCCGCCCTGCCTGCCCATACAAAATTGCAGTCATAGGAGTCTTCGGAGTACCAGGATCTGGCAAGTCAGCTATTATCAAGAACCTAGTTACCAGGCAAGACCTGGTGACTAGCGGAAAGAAAGAAAACTGCCAAGAAATCACCACCGACGTGATGAGACAGAGAGGTCTAGAGATATCTGCACGTACGGTTGACTCGCTGCTCTTGAATGGATGCAACAGGCCAGTCGACGTGTTGTACGTAGACGAGGCGTTTGCGTGCCACTCTGGAACGTTACTTGCTTTGATCGCCTTGGTTAGACCAAGGCAGAAAGTTGTACTCTGTGGTGACCCGAAGCAGTGCGGCTTCTTCAATATGATGCAGATGAAAGTCAACTATAATCACAACATCTGCACCCAAGTGTACCACAAAAGTATCTCCAGGCGGTGTACACTGCCTGTGACCGCCATTGTGTCATCGTTGCATTACGAAGGCAAAATGCGCACTACGAATGAGTACAACAAGCCGATTGTAGTGGACACTACAGGCTCAACAAAACCTGACGCTGGAGATCTCGTGTTAACGTGCTTCAGAGGGTGGGTTAAACAACTGCAAATTGACTATCGTGGATACGAGGTCATGACAGCAGCCGCATCCCAAGGGTTAACCAGAAAAGGAGTTTATGCAGTTAGGCAAAAAGTTAATGAAAACCCGCTCTATGCATCAACGTCAGAGCACGTCAACGTACTCCTAACACGTACGGAAGGTAAACTGGTATGGAAGACACTTTCCGGTGACCCGTGGATAAAGACGCTGCAGAACCCACCGAAAGGAAACTTCAAAGCAACTATCAAGGAGTGGGAGGTGGAGCATGCATCAATAATGGCGGGCATCTGCAGTCACCAAATGACCTTTGATACATTCCAAAACAAAGCCAATGTTTGTTGGGCTAAGAGCTTGGTCCCTATCCTCGAAACAGCGGGGATAAAACTAAATGATAGGCAGTGGTCCCAGATAATTCAAGCCTTCAAAGAAGATAAAGCATACTCACCTGAAGTAGCCCTGAATGAAATATGCACGCGCATGTATGGGGTGGATTTAGACAGTGGGCTATTTTCTAAACCATTGGTGTCTGTGTATTACGCGGATAACCACTGGGATAATAGGCCTGGAGGGAAGATGTTCGGATTCAACCCCGAGGCAGCATCCATTCTAGAAAGAAAGTATCCATTCACAAAAGGGAAGTGGAACATCAACAAGCAGATCTGCGTGACCACCAGGAGGATAGAAGACTTTAACCCTATCACCAATATTATACCGGCCAATAGGAGACTACCACACTCATTAGTGGCCGAACACCGCCCAGTAAAAGGGGAAAGAATGGAATGGCTGGTTAATAAGATAAACGGCCACCACGTGCTCCTGGTCAGTGGCTATAATCTTGTACTGCCTACTAAGAGAGTCACTTGGGTAGCGCCACTAGGTGTTCGCGGAGCGGACTACACATACAACCTAGAGTTGGGTCTGCCAGCAACGCTTGGCAGGTATGACCTAGTGGTCATAAACATCCACACACCTTTTCGCATACACCATTACCAACAGTGCGTAGACCACGCAATGAAACTGCAAATGCTCGGGGGTGACTCATTGAGACTGCTCAAACCGGGTGGCTCTCTATTGATCAGAGCATATGGTTACGCAGATAGAACCAGTGAACGAGTCATCTGCGTGTTGGGACGCAAGTTCAGATCGTCTAGAGCGTTGAAACCACCATGTGTCACCAGCAACACTGAGATGTTTTTCCTATTCAGCAACTTTGACAATGGCAGAAGGAATTTCACAACTCATGTCATGAATAATCAACTGAATGCAGCCTTTGTAGGACAGGCCACCCGAGCAGGATGTGCACCGTCGTACCGGGTAAAACGCATGGACATCGCGAAGAACGATGAAGAGTGCGTAGTTAACGCCGCTAACCCTCGCGGGTTACCGGGTGACGGTGTTTGCAAGGCAGTATACAAAAAATGGCCGGAGTCCTTTAAGAATAGTGCAACACCAGTGGGAACCGCAAAAACAGTCATGTGCGGTACGTATCCAGTAATCCACGCCGTTGGACCGAACTTCTCTAATTATTTGGAATCTGAAGGGGACCGGGAATTGGCAGCTGCCTATCGAGAAGTCGCAAAGGAAGTAACTAGACTGGGAGTAAATAGTGTAGCTATACCTCTCCTCTCCACAGGTGTATACTCAGGAGGGAAAGATAGGCTGACCCAGTCACTAAACCACCTCTTCACAGCCATGGACTCGACGGATGCAGACGTGGTCATCTACTGTCGCGACAAAGAATGGGAGAAGAAAATATCCGAGGCCATACAGATGCGGACTCAAGTGGAGTTGCTGGATGAGCACATCTCCATAGACTGCGATATTGTTCGCGTGCACCCTGACAGCAGCTTGGCAGGCAGAAAAGGATACAGCACCACGGAAGGCGCACTGTACTCATACCTAGAAGGGACTCGTTTTCACCAGACGGCAGTGGACATGGCAGAGATATATACTATGTGGCCAAAGCAAACAGAGGCCAACGAGCAAGTCTGCCTATATGCCCTGGGGGAAAGTATTGAATCGATCAGGCAGAAATGCCCGGTGGATGATGCAGATGCATCGTCTCCTCCAAAAACTGTCCCGTGCCTTTGCCGTTACGCCATGACTCCGGAACGCGTCACCCGACTTCGCATGAACCACGTCACAAGTATAATTGTGTGTTCCTCGTTTCCCCTTCCAAAGTACAAAATAGAAGGAGTGCAAAAAGTCAAATGCTCTAAGGTAATGCTATTTGACCACAACGTGCCATCACGCGTAAGTCCAAGGGAATATAGATCTTCCCCAGAGGCTGCACAGGAAGCGAGTACAACCACGTCACTGACGCATAGCCAATTCGACCTAAGCGTTGACGGCGAGATACTACCCGTCCCGTCAGATCTGGATGCTGACGCCCCAGCCCTAGAACCAGCTCTAGACGACAGGGCGACACACACGTTGCCATCCACAACCGGAAACCTTGCGGCCGTGTCTGACTGGGTAATGAGCACCGTACCTGTCGCGCCGCCCAGAAGAAGGCGAGGGAGAAACCTGACTGTGACATGCGACGAGAGAGAAGGGAACATAACACCCATGGCTAGCGTCCGATTCTTTAGGGCAGAGCTGCGTCCGGTCGTACAAGAAACAGCGGAGACGCGTGACACAGCAATGTCTCTTCAGGCACCGCCGAGTACCGCCACGGAACTGAATCATCCGCCGATCTCCTTCGGAGCACCAAGCGAGACGTTCCCCATTACATTTGGGGACTTCAACGAAGGAGAAATCGAAAGCTTGTCTTCTGAGCTGCTAACTTTCGGAGACTTCCTACCCGGAGAAGTGGATGACTTGACAGATAGCGACTGGTCCACGTGCTCAGACACGGACGACGAGTTATGACTAGACAGGGCAGGTGGGTATATATTCTCGTCGGACACCGGTCCAGGTCATTTACAACAGAAGTCAGTACGCCAGTCAGTGCTGCCGGTGAACACCCTGGAGGAAGTCCACGAGGAGAAGTGTTACCCACCTAAGTTGGATGAAGTAAAGGAGCAACTATTACTTAAGAAACTCCAGGAGAGTGCATCCATGGCCAACAGAAGCAGGTACCAGTCGCGCAAAGTAGAAAACATGAAAGCAACAATCATCCAGAGACTAAAGAGAGGCTGTAGACTATACTTAATGTCAGAGACCTCAAAAGTCCCTACTTACCGGACCACATATCCGGCGCCTGTGTACTCGCCTCCGATCAACGTCCGACTGTCCAACCCCGAGTCCGCAGTGGCAGCATGCAATGAGTTCCTAGCTAGAAACTATCCAACTGTCTCATCATACCAAATTACCGACGAGTATGATGCATATTTAGACATGGTGGACGGGTCGGAGAGTTGCCTGGATCGAGCGACATTCAATCCGTCAAAACTTAGGAGCTACCCGAAACAGCACGCTTACCATGCGCCCTCCATCAGAAGCGCTGTACCGTCCCCATTCCAGAACACACTACAGAATGTACTGGCAGCAGCCACGAAAAGAAACTGCAACGTCACACAGATGAGGGAATTACCCACTTTGGACTCAGCAGTATTCAACGTGGAGTGTTTTAAAAAATTCGCATGCAACCAAGAATACTGGGAAGAATTTGCTGCCAGCCCTATTAGGATAACAACTGAGAATTTAACAACCTATGTTACTAAACTAAAAGGGCCAAAAGCAGCAGCGCTATTTGCAAAAACCCACAATCTGCTGCCACTGCAGGAAGTACCAATGGATAGGTTCACAGTAGATATGAAAAGGGACGTGAAGGTGACTCCTGGTACAAAGCACACAGAGGAAAGACCTAAGGTGCAGGTTATACAGGCGGCTGAACCCTTGGCGACAGCATACCTATGTGGGATTCACAGAGAGCTGGTTAGGAGGCTGAACGCCGTCCTCCTACCCAATGTACATACACTATTTGATATGTCTGCCGAGGATTTCGATGCCATCATAGCCGCACACTTTAAGCCAGGAGACACTGTTTTAGAAACGGACATAGCCTCCTTTGACAAGAGCCAAGATGATTCACTTGCGCTTACTGCCTTGATGTTGTTAGAAGATTTAGGGGTGGATCACTCCCTGTTGGACTTGATAGAGGCCGCTTTTGGAGAGATTTCCAGCTGTCATTTACCGACAGGTACGCGCTTCAAGTTCGGCGCCATGATGAAATCTGGTATGTTCCTAACTCTGTTCGTCAACACATTGCTAAACATCACCATCGCTAGCCGCGTGCTGGAAGATCGTCTGACAAAATCCGCGTGCGCGGCCTTCATCGGCGACGACAACATAATACATGGAGTCGTCTCCGATGAATTGATGGCAGCCAGATGCGCCACTTGGATGAACATGGAAGTGAAGATCATAGATGCAGTTGTATCCTTGAAAGCCCCTTACTTTTGTGGAGGGTTTATACTGCACGATACTGTGACGGGAACAGCCTGCAGAGTGGCAGACCCGCTAAAAAGGCTATTCAAACTGGGCAAACCGCTAGCGGCAGGTGACGAACAAGATGAAGATAGAAGACGAGCGCTGGCTGACGAAGTGATCAGATGGCAACGAACAGGGCTAATTGATGAGTTGGAGAAAGCGGTATACTCTAGGTATGAAGTGCAGGGTATATCAGTTGTGGTAATGTCCATGGCCACCTTTGCAAGCTCCAGATCTAACTTCGAGAAGCTCAGAGGACCCGTCATAACTTTGTACGGCGGTCCTAAATAGATGGAGTACATCCCAACCCAAACTTTTTACAATAGGAGGTACCAGCCTCGACCCTGGACTCCGCGCCCCACTATCCAAGTAATCAGGCCCAGACCGCGCCCTCAGAGGCAAGCCGGGCAACTTGCCCAGCTGATCTCAGCAGTTAATAAACTGACAATGCGCGCGGTACCCCAACAGAAGCCACGCAGGAATCGGAAGAATAAGAAGCAAAAGCAAAAGCGACAGGCGCCACAAAACAACACAAACCAAAAGAAGCAGCCGCCTAAAAAGAAACCAGCTCAAAAGAAAAAGAAGCCGGGCCGCAGAGAGAGGATGTGCATGAAAATCGAAAATGATTGTATTTTTGAAGTCAAGTATGAAGGTAAGGTAACAGGTTACGCGTGCTTGGTGGGGGACAAAGTAATGAAACCAGCACACGTAAAGGGGACCATCGATAACGCGGACCTGGCCAAACTGGCCTTTAAGCGGTCATCTAAGTATGACCTTGAATGCGCGCAGATACCCGTGCACATGAAGTCCGACGCTTCGAAGTTCACCCATGAGAAACCAGAGGGGTACTACAACTGGCACCACGGAGCAGTACAGTACTCAGGAGGCCGGTTCACCATCCCCACAGGTGCTGGCAAACCAGGGGACAGCGGCAGACCGATCTTCGACAACAAGGGACGCGTGGTGGCCATAGTCTTAGGAGGAGCTAATGAAGGAGCCCGTACAGCCCTCTCGGTGGTGACCTGGAATAAAGACATTGTCACTAAAATCACCCCCGAGGGGGCCGAAGAGTGGAGTCTTGCCATCCCAGTCATGTGCCTGCTGGCAAATACCACGTTCCCCTGCTCCCAGCCCCCTTGCACTCCCTGCTGCTATGAAAGGGAACCAGAGGAAACCCTACGCATGCTTGAGGACAACGTCATGAGACCTGGGTACTATCAGCTGCTACAAGCATCCTTAACATGTTCTCCCCACCGTCAGCGACGCAGTACCAAGGACAACTTCAATGTCTATAAAGCCACAAGACCGTACTTAGCTCACTGTCCCGACTGTGGAGAAGGGCACTCGTGCCATAGTCCCGTAGCATTAGAACGCATCAGAAATGAAGCGACAGACGGGACGCTGAAAATCCAGGTCTCCTTGCAAATCGGAATAAAGACGGATGATAGCCACGATTGGACCAAGCTGCGTTACATGGACAACCACACGCCAGCGGACGCAGAGAGGGCGGGGCTATTTGTAAGAACATCAGCACCGTGCACGATTACTGGAACAATGGGACACTTCATCCTGACCCGATGTCCGAAAGGGGAAACTCTGACGGTGGGATTCACTGACAGTAGGAAGATCAGTCACTCATGTACGCACCCATTTCACCATGACCCTCCTGTGATAGGCCGGGAGAAATTCCATTCCCGACCGCAGCACGGTAAAGAGCTGCCTTGCAGCACGTACGTGCAGAGCACCGCCGCAACTACCGAGGAGATAGAGGTACACATGCCCCCAGACACCCCTGATCACACATTGATGTCACAACAGTCCGGCAACGTAAAGATCACAGTTAATGGCCAGACGGTGCGGTACAAGTGTAATTGCGGTGGCTCAAATGAAGGACTAATAACTACAGACAAAGTGATTAATAACTGCAAAGTTGATCAATGTCATGCCGCGGTCACCAATCACAAAAAGTGGCAGTACAACTCCCCTCTGGTCCCGCGTAATGCTGAACTTGGGGACCGAAAAGGAAAAATCCACATCCCGTTTCCGCTGGCAAATGTAACATGCAGGGTGCCTAAAGCAAGGAACCCCACCGTGACGTACGGGAAAAACCAAGTCATCATGCTACTGTATCCCGACCACCCAACACTCCTGTCCTACCGGAACATGGGAGAAGAACCAAACTACCAAGAAGAGTGGGTGACGCATAAGAAGGAAGTCGTGCTAACCGTGCCGACTGAAGGGCTCGAGGTCACGTGGGGTAACAACGAGCCGTATAAGTATTGGCCGCAGTTATCTACAAACGGTACAGCCCATGGCCACCCGCATGAGATAATTCTGTATTATTATGAGCTGTACCCTACTATGACTGTAGTAGTTGTGTCAGTGGCCTCGTTCGTACTCCTGTCGATGGTGGGTGTGGCAGTGGGGATGTGCATGTGTGCACGACGCAGATGCATCACACCGTACGAACTGACACCAGGAGCTACCGTCCCTTTCCTGCTTAGCCTAATATGCTGCATCAGAACAGCTAAAGCGGCCACATACCAAGAGGCTGCGGTATACCTGTGGAATGAGCAGCAACCTTTGTTTTGGCTACAAGCCCTTATTCCGCTGGCAGCCCTGATTGTCCTATGCAACTGTCTGAGACTCTTACCATGCTGCTGTAAAACGTTGGCTTTTTTAGCCGTAATGAGCGTCGGTGCCCACACTGTGAGCGCGTACGAACACGTAACAGTGATCCCGAACACGGTGGGAGTACCGTATAAGACTCTAGTCAATAGACCGGGCTACAGTCCCATGGTATTGGAGATGGAACTACTGTCAGTCACTTTGGAGCCAACGCTATCGCTTGATTACATCACGTGCGAGTACAAAACCGTTATCCCGTCTCCGTACGTGAAATGCTGCGGTACAGCAGAGTGCAAGGACAAAAACCTACCTGACTACAGCTGTAAGGTCTTCACCGGCGTCTACCCATTTATGTGGGGCGGAGCCTACTGCTTCTGCGACGCTGAAAACACGCAATTGAGCGAAGCACACGTGGAGAAGTCCGAATCATGCAAAACAGAATTTGCATCAGCATACAGGGCTCATACCGCATCCGCATCAGCTAAGCTCCGCGTCCTTTACCAAGGAAATAACATCACTGTAACTGCCTATGCTAACGGCGACCATGCCGTCACAGTTAAGGACGCCAAATTCATTGTGGGGCCAATGTCTTCAGCCTGGACACCTTTCGACAACAAAATTGTGGTGTACAAAGGTGACGTCTATAACATGGACTACCCGCCCTTTGGCGCAGGAAGACCAGGACAATTTGGCGATATCCAAAGTCGCACACCTGAGAGTAAAGACGTCTATGCTAATACACAACTGGTACTGCAGAGACCGGCTGCGGGTACGGTACATGTGCCATACTCTCAGGCACCATCTGGCTTTAAGTATTGGCTAAAAGAACGAGGGGCGTCGCTGCAGCACACAGCACCATTTGGCTGCCAAATAGCAACAAACCCGGTAAGAGCGGTGAATTGCGCCGTAGGGAACATGCCCATCTCCATCGACATACCGGATGCGGCCTTCATTAGGGTCGTCGACGCGCCCTCTTTAACGGACATGTCGTGCGAGGTACCAGCCTGCACCCATTCCTCAGATTTCGGGGGCGTCGCCATTATTAAATATGCAGCCAGCAAGAAAGGCAAGTGTGCGGTGCATTCGATGACCAACGCCGTCACAATTCGGGAAGCTGAGATAGAAGTTGAAGGGAATTCTCAGCTGCAAATCTCTTTCTCGACGGCCTTGGCCAGCGCCGAATTCCGCGTACAAGTCTGTTCTACACAAGTACACTGTGTAGCCGAGTGCCACCCTCCGAAGGACCACATAGTCAATTACCCGGCGTCACATACCACCCTCGGGGTCCAGGACATTTCCGCTACGGCGCTGTCATGGGTGCAGAAGATCACGGGAGGCGTGGGACTGGTTGTCGCTGTTGCAGCACTGATTCTAATCGTGGTGCTATGCGTGTCGTTCAGCAGGCACTAA
		</sequence>
		<sequence>
			<taxon idref="MT526902|Brazil|PA|2017-01-25"/>
			ATGGATCCTGTGTACGTGGACATAGACGCTGACAGCGCCTTTTTGAAGGCCCTGCAACGTGCGTACCCCATGTTTGAGGTGGAACCCAGGCAGGTCACACCGAATGACCATGCTAATGCTAGAGCGTTCTCGCATCTAGCTATAAAACTAATAGAGCAGGAAATTGATCCCGACTCAACCATCCTGGACATCGGCAGTGCACCAGCAAGGAGGATGATGTCGGACAGGAAGTACCACTGCGTCTGCCCGATGCGCAGCGCAGAAGACCCCGAGAGACTCGCCAATTATGCGAGAAAGCTAGCATCTGCTGCAGGAAAAGTCCTGGACAGAAACATCTCTGGAAAGATCGGGGACTTACAAGCAGTAATGGCCGTGCCAGACACGGAGACGCCAACATTCTGCTTGCACACAGATGTCTCATGTAGACAGAGAGCAGACGTCGCGATATACCAAGACGTCTATGCTGTACACGCACCCACGTCGCTATACCACCAGGCGATTAAAGGGGTCCGAGTGGCGTACTGGGTAGGGTTCGACACAACCCCGTTCATGTACAATGCCATGGCGGGTGCCTACCCCTCATATTCGACAAACTGGGCAGACGAGCAGGTACTGAAGGCTAAGAACATAGGATTATGTTCAACAGACCTGACGGAAGGTAGACGAGGTAAATTGTCTATTATGAGAGGGAAGAAGCTAAAACCGTGTGACCGTGTGCTGTTCTCAGTAGGGTCAACGCTCTACCCGGAAAGCCGCAAGCTACTTAAGAGCTGGCACTTACCATCGGTGTTCCATCTAAAGGGCAAACTCAGCTTCACATGCCGCTGTGATACAGTGGTTTCGTGCGAGGGCTACGTCGTTAAGAGAATAACGATGAGCCCAGGCCTTTATGGAAAAACCACAGGGTATGCGGTAACCCACCACGCAGACGGATTCTTGATGTGCAAGACTACCGACACGGTTGACGGCGAAAGAGTGTCATTCTCGGTGTGCACATACGTGCCGGCGACCATTTGTGATCAAATGACCGGCATCCTTGCTACAGAAGTCACGCCGGAGGATGCACAGAAGCTGTTGGTGGGGCTGAACCAGAGAATAGTGGTTAACGGCAGAACGCAACGGAATACGAACACCATGAAAAACTATCTGCTTCCCGTGGTCGCCCAAGCCTTCAGTAAGTGGGCAAAGGAGTGCCGGAAAGACATGGAAGATGAAAAACTCCTGGGGGTCAGAGAAAGAACACTGACCTGCTGCTGTCTATGGGCATTCAAGAAGCAGAAAACACACACGGTCTACAAGAGGCCTGATACCCAGTCAATTCAGAAGGTTCAGGCCGAGTTTGACAGCTTTGTGGTATCGAGCCTGTGGTCGTCCGGGTTGTCAATCCCCTTGAGGACTAGAATCAAATGGTTGTTAAGCAAGGTGCCAAAAACCGACCTGATCCCATATAGCGGGGACGCCCAAGAAGCCCGGGACGCAGAAAAAGAAGCAGAGGAAGAACGAGAAGCAGAACTGACTCGTGAAGCCCTACCACCTCTACAGGCAGCACAGGAAGATGTTCAGGTCGAAATCGACGTGGAACAGCTTGAGGACAGAGCGGGTGCAGGAATAATAGAGACTCCTAGAGGAGCTATCAAAGTTACTGCCCAACCAACAGACCACGTCGTGGGAGAGTACCTGGTACTTTCCCCGCAGACCGTACTACGGAGCCAGAAGCTCAGCCTAATTCACGCCTTGGCGGAGCAAGTGAAGACGTGCACGCACAGCGGACGAGCAGGGAGGTACGCGGTCGAAGCGTACGACGGCCGAGTCCTAGTGCCCTCAGGCTATGCAATCTCGCCTGAAGACTTCCAGAGTCTAAGCGAAAGCGCAACGATGGTGTATAACGAAAGAGAGTTCGTAAACAGAAAGCTACACCACATTGCGATGCACGGACCAGCCCTGAACACCGACGAAGAGTCGTATGAGCTGGTGAGGGCAGAGAGGACAGAACACGAGTACGTCTACGATGTGGACCAGAGAAGATGCTGTAAGAAGGAAGAAGCTGCAGGACTGGTACTGGTGGGCGACTTGACTAATCCGCCCTACCACGAATTCGCATATGAAGGGCTAAAAATCCGCCCTGCCTGCCCATACAAAATTGCAGTCATAGGAGTCTTCGGAGTACCAGGATCTGGCAAGTCAGCTATTATCAAGAACCTAGTTACCAGGCAAGACCTGGTGACTAGCGGAAAGAAAGAAAACTGCCAAGAAATCACCACCGACGTGATGAGACAGAGAGGTCTAGAGATATCTGCACGTACGGTTGACTCGCTGCTCTTGAATGGATGCAACAGGCCAGTCGACGTGTTGTACGTAGACGAGGCGTTTGCGTGCCACTCTGGAACGTTACTTGCTTTGATCGCCTTGGTTAGACCAAGGCAGAAAGTTGTACTCTGTGGTGACCCGAAGCAGTGCGGCTTCTTCAATATGATGCAGATGAAAGTCAACTATAATCACAACATCTGCACCCAAGTGTACCACAAAAGTATCTCCAGGCGGTGTACACTGCCTGTGACCGCCATTGTGTCATCGTTGCATTACGAAGGCAAAATGCGCACTACGAATGAGTACAACAAGCCGATTGTAGTGGACACTACAGGCTCAACAAAACCTGACGCTGGAGATCTCGTGTTAACGTGCTTCAGAGGGTGGGTTAAACAACTGCAAATTGACTATCGTGGATACGAGGTCATGACAGCAGCCGCATCCCAAGGGTTAACCAGAAAAGGAGTTTATGCAGTTAGGCAAAAAGTTAATGAAAACCCGCTCTATGCATCAACGTCAGAGCACGTCAACGTACTCCTAACACGTACGGAAGGTAAACTGGTATGGAAGACACTTTCCGGTGACCCGTGGATAAAGACGCTGCAGAACCCACCGAAAGGAAACTTCAAAGCAACTATCAAGGAGTGGGAGGTGGAGCATGCGTCAATAATGGCGGGCATCTGCAGTCACCAAATGACCTTTGATACATTCCAAAACAAAGCCAATGTTTGTTGGGCTAAGAGCTTGGTCCCTATCCTCGAAACAGCGGGGATAAAACTAAATGATAGGCAGTGGTCCCAGATAATTCAAGCCTTCAAAGAAGATAAAGCATACTCACCTGAAGTAGCCCTGAATGAAATATGCACGCGCATGTATGGGGTGGATTTAGACAGTGGGCTATTTTCTAAACCATTGGTGTCTGTGTATTACGCGGATAACCACTGGGATAATAGGCCTGGAGGGAAGATGTTCGGATTCAACCCCGAGGCAGCATCCATTCTAGAAAGAAAGTATCCATTCACAAAAGGGAAGTGGAACATCAACAAGCAGATCTGCGTGACCACCAGGAGGATAGAAGACTTTAACCCTATCACCAATATTATACCGGCCAATAGGAGACTACCACACTCATTAGTGGCCGAACACCGCCCAGTAAAAGGGGAAAGAATGGAATGGCTGGTTAATAAGATAAACGGCCACCACGTGCTCCTGGTCAGTGGCTATAATCTTGTACTGCCTACTAAGAGAGTCACTTGGGTAGCGCCACTAGGTGTTCGCGGAGCGGACTACACATACAACCTAGAGTTGGGTCTGCCAGCAACGCTTGGCAGGTATGACCTAGTGGTCATAAACATCCACACACCTTTTCGCATACACCATTACCAACAGTGCGTAGACCACGCAATGAAACTGCAAATGCTCGGGGGTGACTCATTGAGACTGCTCAAACCGGGTGGCTCTCTATTGATCAGAGCATATGGTTACGCAGATAGAACCAGTGAACGAGTCATCTGCGTGTTGGGACGCAAGTTCAGATCGTCTAGAGCGTTGAAACCACCATGTGTCACCAGCAACACTGAGATGTTTTTCCTATTCAGCAACTTTGACAATGGCAGAAGGAATTTCACAACTCATGTCATGAATAATCAACTGAATGCAGCCTTTGTAGGACAGGCCACCCGAGCAGGATGTGCACCGTCGTACCGGGTAAAACGCATGGACATCGCGAAGAACGATGAAGAGTGCGTAGTTAACGCCGCTAACCCTCGCGGGTTACCGGGTGACGGTGTTTGCAAGGCAGTATACAAAAAATGGCCGGAGTCCTTTAAGAATAGTGCAACACCAGTGGGAACCGCAAAAACAGTCATGTGCGGTACGTATCCAGTAATCCACGCCGTTGGACCGAACTTCTCTAATTATTTGGAATCTGAAGGGGACCGGGAATTGGCAGCTGCCTATCGAGAAGTCGCAAAGGAAGTAACTAGACTGGGAGTAAATAGTGTAGCTATACCTCTCCTCTCCACAGGTGTATACTCAGGAGGGAAAGATAGGCTGACCCAGTCACTAAACCACCTCTTCACAGCCATGGACTCGACGGATGCAGACGTGGTCATCTACTGTCGCGACAAAGAATGGGAGAAGAAAATATCCGAGGCCATACAGATGCGGACTCAAGTGGAGTTGCTGGATGAGCACATCTCCATAGACTGCGATATTGTTCGCGTGCACCCTGACAGCAGCTTGGCAGGCAGAAAAGGATACAGCACCACGGAAGGCGCACTGTACTCATACCTAGAAGGGACTCGTTTTCACCAGACGGCAGTGGACATGGCAGAGATATATACTATGTGGCCAAAGCAAACAGAGGCCAACGAGCAAGTCTGCCTATATGCCCTGGGGGAAAGTATTGAATCGATCAGGCAGAAATGCCCGGTGGATGATGCAGATGCATCGTCTCCTCCAAAAACTGTCCCGTGCCTTTGCCGTTACGCCATGACTCCGGAACGCGTCACCCGACTTCGCATGAACCACGTCACAAGTATAATTGTGTGTTCCTCGTTTCCCCTTCCAAAGTACAAAATAGAAGGAGTGCAAAAAGTCAAATGCTCTAAGGTAATGCTATTTGACCACAACGTGCCATCACGCGTAAGTCCAAGGGAATATAGATCTTCCCCAGAGGCTGCACAGGAAGCGAGTACAACCACGTCACTGACGCATAGCCAATTCGACCTAAGCGTTGACGGCGAGATACTACCCGTCCCGTCAGATCTGGATGCTGACGCCCCAGCCCTAGAACCAGCTCTAGACGACAGGGCGACACACACGTTGCCATCCACAACCGGAAACCTTGCGGCCGTGTCTGACTGGGTAATGAGCACCGTACCTGTCGCGCCGCCCAGAAGAAGGCGAGGGAGAAACCTGACTGTGACATGCGACGAGAGAGAAGGGAACATAACACCCATGGCTAGCGTCCGATTCTTTAGGGCAGAGCTGCGTCCGGTCGTACAAGAAACAGCGGAGACGCGTGACACAGCAATGTCTCTTCAGGCACCGCCGAGTACCGCCACGGAACTGAATCATCCGCCGATCTCCTTCGGAGCACCAAGCGAGACGTTCCCCATTACATTTGGGGACTTCAACGAAGGAGAAATCGAAAGCTTGTCTTCTGAGCTGCTAACTTTCGGAGACTTCCTACCCGGAGAAGTGGATGACTTGACAGATAGCGACTGGTCCACGTGCTCAGACACGGACGACGAGTTATGACTAGACAGGGCAGGTGGGTATATATTCTCGTCGGACACCGGTCCAGGTCATTTACAACAGAAGTCAGTACGCCAGTCAGTGCTGCCGGTGAACACCCTGGAGGAAGTCCACGAGGAGAAGTGTTACCCACCTAAGTTGGATGAAGTAAAGGAGCAACTATTACTTAAGAAACTCCAGGAGAGTGCATCCATGGCCAACAGAAGCAGGTACCAGTCGCGCAAAGTAGAAAACATGAAAGCAACAATCATCCAGAGACTAAAGAGAGGCTGTAGACTATACTTAATGTCAGAGACCTCAAAAGTCCCTACTTACCGGACCACATATCCGGCGCCTGTGTACTCGCCTCCGATCAACGTCCGACTGTCCAACCCCGAGTCCGCAGTGGCAGCATGCAATGAGTTCCTAGCTAGAAACTATCCAACTGTCTCATCATACCAAATTACCGACGAGTATGATGCATATTTAGACATGGTGGACGGGTCGGAGAGTTGCCTGGATCGAGCGACATTCAATCCGTCAAAACTTAGGAGCTACCCGAAACAGCACGCTTACCATGCGCCCTCCATCAGAAGCGCTGTACCGTCCCCATTCCAGAACACACTACAGAATGTACTGGCAGCAGCCACGAAAAGAAACTGCAACGTCACACAGATGAGGGAATTACCCACTTTGGACTCAGCAGTATTCAACGTGGAGTGTTTTAAAAAATTCGCATGCAACCAAGAATACTGGGAAGAATTTGCTGCCAGCCCTATTAGGATAACAACTGAGAATTTAACAACCTATGTTACTAAACTAAAAGGGCCAAAAGCAGCAGCGCTATTTGCAAAAACCCACAATCTGCTGCCACTGCAGGAAGTACCAATGGATAGGTTCACAGTAGATATGAAAAGGGACGTGAAGGTGACTCCTGGTACAAAGCACACAGAGGAAAGACCTAAGGTGCAGGTTATACAGGCGGCTGAACCCTTGGCGACAGCATACCTATGTGGGATTCACAGAGAGCTGGTTAGGAGGCTGAACGCCGTCCTCCTACCCAATGTACATACACTATTTGATATGTCTGCCGAGGATTTCGATGCCATCATAGCCGCACACTTTAAGCCAGGAGACACTGTTTTAGAAACGGACATAGCCTCCTTTGACAAGAGCCAAGATGATTCACTTGCGCTTACTGCCTTGATGTTGTTAGAAGATTTAGGGGTGGATCACTCCCTGTTGGACTTGATAGAGGCCGCTTTTGGAGAGATTTCCAGCTGTCATTTACCGACAGGTACGCGCTTCAAGTTCGGCGCCATGATGAAATCTGGTATGTTCCTAACTCTGTTCGTCAACACATTGCTAAACATCACCATCGCTAGCCGCGTGCTGGAAGATCGTCTGACAAAATCCGCGTGCGCGGCCTTCATCGGCGACGACAACATAATACATGGAGTCGTCTCCGATGAATTGATGGCAGCCAGATGCGCCACTTGGATGAACATGGAAGTGAAGATCATAGATGCAGTTGTATCCTTGAAAGCCCCTTACTTTTGTGGAGGGTTTATACTGCACGATACTGTGACGGGAACAGCCTGCAGAGTGGCAGACCCGCTAAAAAGGCTATTCAAACTGGGCAAACCGCTAGCGGCAGGTGACGAACAAGATGAAGATAGAAGACGAGCGCTGGCTGACGAAGTGATCAGATGGCAACGAACAGGGCTAATTGATGAGTTGGAGAAAGCGGTATACTCTAGGTATGAAGTGCAGGGTATATCAGTTGTGGTAATGTCCATGGCCACCTTTGCAAGCTCCAGATCTAACTTCGAGAAGCTCAGAGGACCCGTCATAACTTTGTACGGCGGTCCTAAATAGATGGAGTACATCCCAACCCAAACTTTTTACAATAGGAGGTACCAGCCTCGACCCTGGACTCCGCGCCCCACTATCCAAGTAATCAGGCCCAGACCGCGCCCTCAGAGGCAAGCCGGGCAACTTGCCCAGCTGATCTCAGCAGTTAATAAACTGACAATGCGCGCGGTACCCCAACAGAAGCCACGCAGGAATCGGAAGAATAAGAAGCAAAAGCAAAAGCGACAGGCGCCACAAAACAACACAAACCAAAAGAAGCAGCCGCCTAAAAAGAAACCAGCTCAAAAGAAAAAGAAGCCGGGCCGCAGAGAGAGGATGTGCATGAAAATCGAAAATGATTGTATTTTTGAAGTCAAGTATGAAGGTAAGGTAACAGGTTACGCGTGCTTGGTGGGGGACAAAGTAATGAAACCAGCACACGTAAAGGGGACCATCGATAACGCGGACCTGGCCAAACTGGCCTTTAAGCGGTCATCTAAGTATGACCTTGAATGCGCGCAGATACCCGTGCACATGAAGTCCGACGCTTCGAAGTTCACCCATGAGAAACCAGAGGGGTACTACAACTGGCACCACGGAGCAGTACAGTACTCAGGAGGCCGGTTCACCATCCCCACAGGTGCTGGCAAACCAGGGGACAGCGGCAGACCGATCTTCGACAACAAGGGACGCGTGGTGGCCATAGTCTTAGGAGGAGCTAATGAAGGAGCCCGTACAGCCCTCTCGGTGGTGACCTGGAATAAAGACATTGTCACTAAAATCACCCCCGAGGGGGCCGAAGAGTGGAGTCTTGCCATCCCAGTCATGTGCCTGCTGGCAAATACCACGTTCCCCTGCTCCCAGCCCCCTTGCACTCCCTGCTGCTATGAAAGGGAACCAGAGGAAACCCTACGCATGCTTGAGGACAACGTCATGAGACCTGGGTACTATCAGCTGCTACAAGCATCCTTAACATGTTCTCCCCACCGTCAGCGACGCAGTACCAAGGACAACTTCAATGTCTATAAAGCCACAAGACCGTACTTAGCTCACTGTCCCGACTGTGGAGAAGGGCACTCGTGCCATAGTCCCGTAGCATTAGAACGCATCAGAAATGAAGCGACAGACGGGACGCTGAAAATCCAGGTCTCCTTGCAAATCGGAATAAAGACGGATGATAGCCACGATTGGACCAAGCTGCGTTACATGGACAACCACACGCCAGCGGACGCAGAGAGGGCGGGGCTATTTGTAAGAACATCAGCACCGTGCACGATTACTGGAACAATGGGACACTTCATCCTGACCCGATGTCCGAAAGGGGAAACTCTGACGGTGGGATTCACTGACAGTAGGAAGATCAGTCACTCATGTACGCACCCATTTCACCATGACCCTCCTGTGATAGGCCGGGAGAAATTCCATTCCCGACCGCAGCACGGTAAAGAGCTGCCTTGCAGCACGTACGTGCAGAGCACCGCCGCAACTACCGAGGAGATAGAGGTACACATGCCCCCAGACACCCCTGATCACACATTGATGTCACAACAGTCCGGCAACGTAAAGATCACAGTTAATGGCCAGACGGTGCGGTACAAGTGTAATTGCGGTGGCTCAAATGAAGGACTAATAACTACAGACAAAGTGATTAATAACTGCAAAGTTGATCAATGTCATGCCGCGGTCACCAATCACAAAAAGTGGCAGTACAACTCCCCTCTGGTCCCGCGTAATGCTGAACTTGGGGACCGAAAAGGAAAAATCCACATCCCGTTTCCGCTGGCAAATGTAACATGCAGGGTGCCTAAAGCAAGGAACCCCACCGTGACGTACGGGAAAAACCAAGTCATCATGCTACTGTATCCCGACCACCCAACACTCCTGTCCTACCGGAACATGGGAGAAGAACCAAACTACCAAGAAGAGTGGGTGACGCATAAGAAGGAAGTCGTGCTAACCGTGCCGACTGAAGGGCTCGAGGTCACGTGGGGTAACAACGAGCCGTATAAGTATTGGCCGCAGTTATCTACAAACGGTACAGCCCATGGCCACCCGCATGAGATAATTCTGTATTATTATGAGCTGTACCCTACTATGACTGTAGTAGTTGTGTCAGTGGCCTCGTTCGTACTCCTGTCGATGGTGGGTGTGGCAGTGGGGATGTGCATGTGTGCACGACGCAGATGCATCACACCGTACGAACTGACACCAGGAGCTACCGTCCCTTTCCTGCTTAGCCTAATATGCTGCATCAGAACAGCTAAAGCGGCCACATACCAAGAGGCTGCGGTATACCTGTGGAATGAGCAGCAACCTTTGTTTTGGCTACAAGCCCTTATTCCGCTGGCAGCCCTGATTGTCCTATGCAACTGTCTGAGACTCTTACCATGCTGCTGTAAAACGTTGGTTTTTTTAGCCGTAATGAGCGTCGGTGCCCACACTGTGAGCGCGTACGAACACGTAACAGTGATCCCGAACACGGTGGGAGTACCGTATAAGACTCTAGTCAATAGACCGGGCTACAGTCCCATGGTATTGGAGATGGAACTACTGTCAGTCACTTTGGAGCCAACGCTATCGCTTGATTACATCACGTGCGAGTACAAAACCGTTATCCCGTCTCCGTACGTGAAATGCTGCGGTACAGCAGAGTGCAAGGACAAAAACCTACCTGACTACAGCTGTAAGGTCTTCACCGGCGTCTACCCATTTATGTGGGGCGGAGCCTACTGCTTCTGCGACGCTGAAAACACGCAATTGAGCGAAGCACACGTGGAGAAGTCCGAATCATGCAAAACAGAATTTGCATCAGCATACAGGGCTCATACCGCATCCGCATCAGCTAAGCTCCGCGTCCTTTACCAAGGAAATAACATCACTGTAACTGCCTATGCTAACGGCGACCATGCCGTCACAGTTAAGGACGCCAAATTCATTGTGGGGCCAATGTCTTCAGCCTGGACACCTTTCGACAACAAAATTGTGGTGTACAAAGGTGACGTCTATAACATGGACTACCCGCCCTTTGGCGCAGGAAGACCAGGACAATTTGGCGATATCCAAAGTCGCACACCTGAGAGTAAAGACGTCTATGCTAATACACAACTGGTACTGCAGAGACCGGCTGCGGGTACGGTACATGTGCCATACTCTCAGGCACCATCTGGCTTTAAGTATTGGCTAAAAGAACGAGGGGCGTCGCTGCAGCACACAGCACCATTTGGCTGCCAAATAGCAACAAACCCGGTAAGAGCGGTGAATTGCGCCGTAGGGAACATGCCCATCTCCATCGACATACCGGATGCGGCCTTCATTAGGGTCGTCGACGCGCCCTCTTTAACGGACATGTCGTGCGAGGTACCAGCCTGCACCCATTCCTCAGATTTCGGGGGCGTCGCCATTATTAAATATGCAGCCAGCAAGAAAGGCAAGTGTGCGGTGCATTCGATGACCAACGCCGTCACAATTCGGGAAGCTGAGATAGAAGTTGAAGGGAATTCTCAGCTGCAAATCTCTTTCTCGACGGCCTTGGCCAGCGCCGAATTCCGCGTACAAGTCTGTTCTACACAAGTACACTGTGTAGCCGAGTGCCACCCTCCGAAGGACCACATAGTCAATTACCCGGCGTCACATACCACCCTCGGGGTCCAGGACATTTCCGCTACGGCGCTGTCATGGGTGCAGAAGATCACGGGAGGCGTGGGACTGGTTGTCGCTGTTGCAGCACTGATTCTAATCGTGGTGCTATGCGTGTCGTTCAGCAGGCACTAA
		</sequence>
		<sequence>
			<taxon idref="MT526901|Brazil|PA|2017-01-25"/>
			ATGGATCCTGTGTACGTGGACATAGACGCTGACAGCGCCTTTTTGAAGGCCCTGCAACGTGCGTACCCCATGTTTGAGGTGGAACCCAGGCAGGTCACACCGAATGACCATGCTAATGCTAGAGCGTTCTCGCATCTAGCTATAAAACTAATAGAGCAGGAAATTGATCCCGACTCAACCATCCTGGACATCGGCAGTGCACCAGCAAGGAGGATGATGTCGGACAGGAAGTACCACTGCGTCTGCCCGATGCGCAGCGCAGAAGACCCCGAGAGACTCGCCAATTATGCGAGAAAGCTAGCATCTGCTGCAGGAAAAGTCCTGGACAGAAACATCTCTGGAAAGATCGGGGACTTACAAGCAGTAATGGCCGTGCCAGACACGGAGACGCCAACATTCTGCTTGCACACAGATGTCTCATGTAGACAGAGAGCAGACGTCGCGATATACCAAGACGTCTATGCTGTACACGCACCCACGTCGCTATACCACCAGGCGATTAAAGGGGTCCGAGTGGCGTACTGGGTAGGGTTCGACACAACCCCGTTCATGTACAATGCCATGGCGGGTGCCTACCCCTCATATTCGACAAACTGGGCAGACGAGCAGGTACTGAAGGCTAAGAACATAGGATTATGTTCAACAGACCTGACGGAAGGTAGACGAGGTAAATTGTCTATTATGAGAGGGAAGAAGCTAAAACCGTGTGACCGTGTGCTGTTCTCAGTAGGGTCAACGCTCTACCCGGAAAGCCGCAAGCTACTTAAGAGCTGGCACTTACCATCGGTGTTCCATCTAAAGGGCAAACTCAGCTTCACATGCCGCTGTGATACAGTGGTTTCGTGCGAGGGCTACGTCGTTAAGAGAATAACGATGAGCCCAGGCCTTTATGGAAAAACCACAGGGTATGCGGTAACCCACCACGCAGACGGATTCTTGATGTGCAAGACTACCGACACGGTTGACGGCGAAAGAGTGTCATTCTCGGTGTGCACATACGTGCCGGCGACCATTTGTGATCAAATGACCGGCATCCTTGCTACAGAAGTCACGCCGGAGGATGCACAGAAGCTGTTGGTGGGGCTGAACCAGAGAATAGTGGTTAACGGCAGAACGCAACGGAATACGAACACCATGAAAAACTATCTGCTTCCCGTGGTCGCCCAAGCCTTCAGTAAGTGGGCAAAGGAGTGCCGGAAAGACATGGAAGATGAAAAACTCCTGGGGGTCAGAGAAAGAACACTGACCTGCTGCTGTCTATGGGCATTCAAGAAGCAGAAAACACACACGGTCTACAAGAGGCCTGATACCCAGTCAATTCAGAAGGTTCAGGCCGAGTTTGACAGCTTTGTGGTATCGAGCCTGTGGTCGTCCGGGTTGTCAATCCCCTTGAGGACTAGAATCAAATGGTTGTTAAGCAAGGTGCCAAAAACCGACCTGATCCCATATAGCGGGGACGCCCAAGAAGCCCGGGACGCAGAAAAAGAAGCAGAGGAAGAACGAGAAGCAGAACTGACTCGTGAAGCCCTACCACCTCTACAGGCAGCACAGGAAGATGTTCAGGTCGAAATCGACGTGGAACAGCTTGAGGACAGAGCGGGTGCAGGAATAATAGAGACTCCTAGAGGAGCTATCAAAGTTACTGCCCAACCAACAGACCACGTCGTGGGAGAGTACCTGGTACTTTCCCCGCAGACCGTACTACGGAGCCAGAAGCTCAGCCTAATTCACGCTTTGGCGGAGCAAGTGAAGACGTGCACGCACAGCGGACGAGCAGGGAGGTACGCGGTCGAAGCGTACGACGGCCGAGTCCTAGTGCCCTCAGGCTATGCAATCTCGCCTGAAGACTTCCAGAGTCTAAGCGAAAGCGCAACGATGGTGTATAACGAAAGAGAGTTCGTAAACAGAAAGCTACACCACATTGCGATGCACGGACCAGCCCTGAACACCGACGAAGAGTCGTATGAGCTGGTGAGGGCAGAGAGGACAGAACACGAGTACGTCTACGATGTGGACCAGAGAAGATGCTGTAAGAAGGAAGAAGCCGCAGGACTGGTACTGGTGGGCGACTTGACTAATCCGCCCTACCACGAATTCGCATATGAAGGGCTAAAAATCCGCCCTGCCTGCCCATACAAAATTGCAGTCATAGGAGTCTTCGGAGTACCAGGATCTGGCAAGTCAGCTATTATCAAGAACCTAGTTACCAGGCAAGACCTGGTGACTAGCGGAAAGAAAGAAAACTGCCAAGAAATCACCACCGACGTGATGAGACAGAGAGGTCTAGAGATATCTGCACGTACGGTTGACTCGCTGCTCTTGAATGGATGCAACAGGCCAGTCGACGTGTTGTACGTAGACGAGGCGTTTGCGTGCCACTCTGGAACGTTACTTGCTTTGATCGCCTTGGTTAGACCAAGGCAGAAAGTTGTACTCTGTGGTGACCCGAAGCAGTGCGGCTTCTTCAATATGATGCAGATGAAAGTCAACTATAATCACAACATCTGCACCCAAGTGTACCACAAAAGTATCTCCAGGCGGTGTACACTGCCTGTGACCGCCATTGTGTCATCGTTGCATTACGAAGGCAAAATGCGCACTACGAATGAGTACAACAAGCCGATTGTAGTGGACACTACAGGCTCAACAAAACCTGACGCTGGAGATCTCGTGTTAACGTGCTTCAGAGGGTGGGTTAAACAACTGCAAATTGACTATCGTGGATACGAGGTCATGACAGCAGCCGCATCCCAAGGGTTAACCAGAAAAGGAGTTTATGCAGTTAGGCAAAAAGTTAATGAAAACCCGCTCTATGCATCAACGTCAGAGCACGTCAACGTACTCCTAACACGTACGGAAGGTAAACTGGTATGGAAGACACTTTCCGGTGACCCGTGGATAAAGACGCTGCAGAACCCACCGAAAGGAAACTTCAAAGCAACTATCAAGGAGTGGGAGGTGGAGCATGCGTCAATAATGGCGGGCATCTGCAGTCACCAAATGACCTTTGATACATTCCAAAACAAAGCCAATGTTTGTTGGGCTAAGAGCTTGGTCCCTATCCTCGAAACAGCGGGGATAAAACTAAATGATAGGCAGTGGTCCCAGATAATTCAAGCCTTCAAAGAAGATAAAGCATACTCACCTGAAGTAGCCCTGAATGAAATATGCACGCGCATGTATGGGGTGGATTTAGACAGTGGGCTATTTTCTAAACCATTGGTGTCTGTGTATTACGCGGATAACCACTGGGATAATAGGCCTGGAGGGAAGATGTTCGGATTCAACCCCGAGGCAGCATCCATTCTAGAAAGAAAGTATCCATTCACAAAAGGGAAGTGGAACATCAACAAGCAGATCTGCGTGACCACCAGGAGGATAGAAGACTTTAACCCTATCACCAATATTATACCGGCCAATAGGAGACTACCACACTCATTAGTGGCCGAACACCGCCCAGTAAAAGGGGAAAGAATGGAATGGCTGGTTAATAAGATAAACGGCCACCACGTGCTCCTGGTCAGTGGCTATAATCTTGTACTGCCTACTAAGAGAGTCACTTGGGTAGCGCCACTAGGTGTTCGCGGAGCGGACTACACATACAACCTAGAGTTGGGTCTGCCAGCAACGCTTGGCAGGTATGACCTAGTGGTCATAAACATCCACACACCTTTTCGCATACACCATTACCAACAGTGCGTAGACCACGCAATGAAACTGCAAATGCTCGGGGGTGACTCATTGAGACTGCTCAAACCGGGTGGCTCTCTATTGATCAGAGCATATGGTTACGCAGATAGAACCAGTGAACGAGTCATCTGCGTGTTGGGACGCAAGTTCAGATCGTCTAGAGCGTTGAAACCACCATGTGTCACCAGCAACACTGAGATGTTTTTCCTATTCAGCAACTTTGACAATGGCAGAAGGAATTTCACAACTCATGTCATGAATAATCAACTGAATGCAGCCTTTGTAGGACAGGCCACCCGAGCAGGATGTGCACCGTCGTACCGGGTAAAACGCATGGACATCGCGAAGAACGATGAAGAGTGCGTAGTTAACGCCGCTAACCCTCGCGGGTTACCGGGTGACGGTGTTTGCAAGGCAGTATACAAAAAATGGCCGGAGTCCTTTAAGAATAGTGCAACACCAGTGGGAACCGCAAAAACAGTCATGTGCGGTACGTATCCAGTAATCCACGCCGTTGGACCGAACTTCTCTAATTATTTGGAATCTGAAGGGGACCGGGAATTGGCAGCTGCCTATCGAGAAGTCGCAAAGGAAGTAACTAGACTGGGAGTAAATAGTGTAGCTATACCTCTCCTCTCCACAGGTGTATACTCAGGAGGGAAAGATAGGCTGACCCAGTCACTAAACCACCTCTTCACAGCCATGGACTCGACGGATGCAGACGTGGTCATCTACTGTCGCGACAAAGAATGGGAGAAGAAAATATCCGAGGCCATACAGATGCGGACTCAAGTGGAGTTGCTGGATGAGCACATCTCCATAGACTGCGATATTGTTCGCGTGCACCCTGACAGCAGCTTGGCAGGCAGAAAAGGATACAGCACCACGGAAGGCGCACTGTACTCATACCTAGAAGGGACTCGTTTTCACCAGACGGCAGTGGACATGGCAGAGATATATACTATGTGGCCAAAGCAAACAGAGGCCAACGAGCAAGTCTGCCTATATGCCCTGGGGGAAAGTATTGAATCGATCAGGCAGAAATGCCCGGTGGATGATGCAGATGCATCGTCTCCTCCAAAAACTGTCCCGTGCCTTTGCCGTTACGCCATGACTCCGGAACGCGTCACCCGACTTCGCATGAACCACGTCACAAGTATAATTGTGTGTTCCTCGTTTCCCCTTCCAAAGTACAAAATAGAAGGAGTGCAAAAAGTCAAATGCTCTAAGGTAATGCTATTTGACCACAACGTGCCATCACGCGTAAGTCCAAGGGAATATAGATCTTCCCCAGAGGCTGCACAGGAAGCGAGTACAACCACGTCACTGACGCATAGCCAATTCGACCTAAGCGTTGACGGCGAGATACTACCCGTCCCGTCAGATCTGGATGCTGACGCCCCAGCCCTAGAACCAGCTCTAGACGACAGGGCGACACACACGTTGCCATCCACAACCGGAAACCTTGCGGCCGTGTCTGACTGGGTAATGAGCACCGTACCTGTCGCGCCGCCCAGAAGAAGGCGAGGGAGAAACCTGACTGTGACATGCGACGAGAGAGAAGGGAACATAACACCCATGGCTAGCGTCCGATTCTTTAGGGCAGAGCTGCGTCCGGTCGTACAAGAAACAGCGGAGACGCGTGACACAGCAATGTCTCTTCAGGCACCGCCGAGTACCGCCACGGAACTGAATCATCCGCCGATCTCCTTCGGAGCACCAAGCGAGACGTTCCCCATTACATTTGGGGACTTCAACGAAGGAGAAATCGAAAGCTTGTCTTCTGAGCTGCTAACTTTCGGAGACTTCCTACCCGGAGAAGTGGATGACTTGACAGATAGCGACTGGTCCACGTGCTCAGACACGGACGACGAGTTATGACTAGACAGGGCAGGTGGGTATATATTCTCGTCGGACACCGGTCCAGGTCATTTACAACAGAAGTCAGTACGCCAGTCAGTGCTGCCGGTGAACACCCTGGAGGAAGTCCACGAGGAGAAGTGTTACCCACCTAAGTTGGATGAAGTAAAGGAGCAACTATTACTTAAGAAACTCCAGGAGAGTGCATCCATGGCCAACAGAAGCAGGTACCAGTCGCGCAAAGTAGAAAACATGAAAGCAACAATCATCCAGAGACTAAAGAGAGGCTGTAGACTATACTTAATGTCAGAGACCTCAAAAGTCCCTACTTACCGGACCACATATCCGGCGCCTGTGTACTCGCCTCCGATCAACGTCCGACTGTCCAACCCCGAGTCCGCAGTGGCAGCATGCAATGAGTTCCTAGCTAGAAACTATCCAACTGTCTCATCATACCAAATTACCGACGAGTATGATGCATATTTAGACATGGTGGACGGGTCGGAGAGTTGCCTGGATCGAGCGACATTCAATCCGTCAAAACTTAGGAGCTACCCGAAACAGCACGCTTACCATGCGCCCTCCATCAGAAGCGCTGTACCGTCCCCATTCCAGAACACACTACAGAATGTACTGGCAGCAGCCACGAAAAGAAACTGCAACGTCACACAGATGAGGGAATTACCCACTTTGGACTCAGCAGTATTCAACGTGGAGTGTTTTAAAAAATTCGCATGCAACCAAGAATACTGGGAAGAATTTGCTGCCAGCCCTATTAGGATAACAACTGAGAATTTAACAACCTATGTTACTAAACTAAAAGGGCCAAAAGCAGCAGCGCTATTTGCAAAAACCCACAATCTGCTGCCACTGCAGGAAGTACCAATGGATAGGTTCACAGTAGATATGAAAAGGGACGTGAAGGTGACTCCTGGTACAAAGCACACAGAGGAAAGACCTAAGGTGCAGGTTATACAGGCGGCTGAACCCTTGGCGACAGCATACCTATGTGGGATTCACAGAGAGCTGGTTAGGAGGCTGAACGCCGTCCTCCTACCCAATGTACATACACTATTTGATATGTCTGCCGAGGATTTCGATGCCATCATAGCCGCACACTTTAAGCCAGGAGACACTGTTTTAGAAACGGACATAGCCTCCTTTGACAAGAGCCAAGATGATTCACTTGCGCTTACTGCCTTGATGTTGTTAGAAGATTTAGGGGTGGATCACTCCCTGTTGGACTTGATAGAGGCCGCTTTTGGAGAGATTTCCAGCTGTCATTTACCGACAGGTACGCGCTTCAAGTTCGGCGCCATGATGAAATCTGGTATGTTCCTAACTCTGTTCGTCAACACATTGCTAAACATCACCATCGCTAGCCGCGTGCTGGAAGATCGTCTGACAAAATCCGCGTGCGCGGCCTTCATCGGCGACGACAACATAATACATGGAGTCGTCTCCGATGAATTGATGGCAGCCAGATGCGCCACTTGGATGAACATGGAAGTGAAGATCATAGATGCAGTTGTATCCTTGAAAGCCCCTTACTTTTGTGGAGGGTTTATACTGCACGATACTGTGACGGGAACAGCCTGCAGAGTGGCAGACCCGCTAAAAAGGCTATTCAAACTGGGCAAACCGCTAGCGGCAGGTGACGAACAAGATGAAGATAGAAGACGAGCGCTGGCTGACGAAGTGATCAGATGGCAACGAACAGGGCTAATTGATGAGTTGGAGAAAGCGGTATACTCTAGGTATGAAGTGCAGGGTATATCAGTTGTGGTAATGTCCATGGCCACCTTTGCAAGCTCCAGATCTAACTTCGAGAAGCTCAGAGGACCCGTCATAACTTTGTACGGCGGTCCTAAATAGATGGAGTACATCCCAACCCAAACTTTTTACAATAGGAGGTACCAGCCTCGACCCTGGACTCCGCGCCCCACTATCCAAGTAATCAGGCCCAGACCGCGCCCTCAGAGGCAAGCCGGGCAACTTGCCCAGCTGATCTCAGCAGTTAATAAACTGACAATGCGCGCGGTACCCCAACAGAAGCCACGCAGGAATCGGAAGAATAAGAAGCAAAAGCAAAAGCGACAGGCGCCACAAAACAACACAAACCAAAAGAAGCAGCCGCCTAAAAAGAAACCAGCTCAAAAGAAAAAGAAGCCGGGCCGCAGAGAGAGGATGTGCATGAAAATCGAAAATGATTGTATTTTTGAAGTCAAGTATGAAGGTAAGGTAACAGGTTACGCGTGCTTGGTGGGGGACAAAGTAATGAAACCAGCACACGTAAAGGGGACCATCGATAACGCGGACCTGGCCAAACTGGCCTTTAAGCGGTCATCTAAGTATGACCTTGAATGCGCGCAGATACCCGTGCACATGAAGTCCGACGCTTCGAAGTTCACCCATGAGAAACCAGAGGGGTACTACAACTGGCACCACGGAGCAGTACAGTACTCAGGAGGCCGGTTCACCATCCCCACAGGTGCTGGCAAACCAGGGGACAGCGGCAGACCGATCTTCGACAACAAGGGACGCGTGGTGGCCATAGTCTTAGGAGGAGCTAATGAAGGAGCCCGTACAGCCCTCTCGGTGGTGACCTGGAATAAAGACATTGTCACTAAAATCACCCCCGAGGGGGCCGAAGAGTGGAGTCTTGCCATCCCAGTCATGTGCCTGCTGGCAAATACCACGTTCCCCTGCTCCCAGCCCCCTTGCACTCCCTGCTGCTATGAAAGGGAACCAGAGGAAACCCTACGCATGCTTGAGGACAACGTCATGAGACCTGGGTACTATCAGCTGCTACAAGCATCCTTAACATGTTCTCCCCACCGTCAGCGACGCAGTACCAAGGACAACTTCAATGTCTATAAAGCCACAAGACCGTACTTAGCTCACTGTCCCGACTGTGGAGAAGGGCACTCGTGCCATAGTCCCGTAGCATTAGAACGCATCAGAAATGAAGCGACAGACGGGACGCTGAAAATCCAGGTCTCCTTGCAAATCGGAATAAAGACGGATGATAGCCACGATTGGACCAAGCTGCGTTACATGGACAACCACACGCCAGCGGACGCAGAGAGGGCGGGGCTATTTGTAAGAACATCAGCACCGTGCACGATTACTGGAACAATGGGACACTTCATCCTGACCCGATGTCCGAAAGGGGAAACTCTGACGGTGGGATTCACTGACAGTAGGAAGATCAGTCACTCATGTACGCACCCATTTCACCATGACCCTCCTGTGATAGGCCGGGAGAAATTCCATTCCCGACCGCAGCACGGTAAAGAGCTGCCTTGCAGCACGTACGTGCAGAGCACCGCCGCAACTACCGAGGAGATAGAGGTACACATGCCCCCAGACACCCCTGATCACACATTGATGTCACAACAGTCCGGCAACGTAAAGATCACAGTTAATGGCCAGACGGTGCGGTACAAGTGTAATTGCGGTGGCTCAAATGAAGGACTAATAACTACAGACAAAGTGATTAATAACTGCAAAGTTGATCAATGTCATGCCGCGGTCACCAATCACAAAAAGTGGCAGTACAACTCCCCTCTGGTCCCGCGTAATGCTGAACTTGGGGACCGAAAAGGAAAAATCCACATCCCGTTTCCGCTGGCAAATGTAACATGCAGGGTGCCTAAAGCAAGGAACCCCACCGTGACGTACGGGAAAAACCAAGTCATCATGCTACTGTATCCCGACCACCCAACACTCCTGTCCTACCGGAACATGGGAGAAGAACCAAACTACCAAGAAGAGTGGGTGACGCATAAGAAGGAAGTCGTGCTAACCGTGCCGACTGAAGGGCTCGAGGTCACGTGGGGTAACAACGAGCCGTATAAGTATTGGCCGCAGTTATCTACAAACGGTACAGCCCATGGCCACCCGCATGAGATAATTCTGTATTATTATGAGCTGTACCCTACTATGACTGTAGTAGTTGTGTCAGTGGCCTCGTTCGTACTCCTGTCGATGGTGGGTGTGGCAGTGGGGATGTGCATGTGTGCACGACGCAGATGCATCACACCGTACGAACTGACACCAGGAGCTACCGTCCCTTTCCTGCTTAGCCTAATATGCTGCATCAGAACAGCTAAAGCGGCCACATACCAAGAGGCTGCGGTATACCTGTGGAATGAGCAGCAACCTTTGTTTTGGCTACAAGCCCTTATTCCGCTGGCAGCCCTGATTGTCCTATGCAACTGTCTGAGACTCTTACCATGCTGCTGTAAAACGTTGGCTTTTTTAGCCGTAATGAGCGTCGGTGCCCACACTGTGAGCGCGTACGAACACGTAACAGTGATCCCGAACACGGTGGGAGTACCGTATAAGACTCTAGTCAATAGACCGGGCTACAGTCCCATGGTATTGGAGATGGAACTACTGTCAGTCACTTTGGAGCCAACGCTATCGCTTGATTACATCACGTGCGAGTACAAAACCGTTATCCCGTCTCCGTACGTGAAATGCTGCGGTACAGCAGAGTGCAAGGACAAAAACCTACCTGACTACAGCTGTAAGGTCTTCACCGGCGTCTACCCATTTATGTGGGGCGGAGCCTACTGCTTCTGCGACGCTGAAAACACGCAATTGAGCGAAGCACACGTGGAGAAGTCCGAATCATGCAAAACAGAATTTGCATCAGCATACAGGGCTCATACCGCATCCGCATCAGCTAAGCTCCGCGTCCTTTACCAAGGAAATAACATCACTGTAACTGCCTATGCTAACGGCGACCATGCCGTCACAGTTAAGGACGCCAAATTCATTGTGGGGCCAATGTCTTCAGCCTGGACACCTTTCGACAACAAAATTGTGGTGTACAAAGGTGACGTCTATAACATGGACTACCCGCCCTTTGGCGCAGGAAGACCAGGACAATTTGGCGATATCCAAAGTCGCACACCTGAGAGTAAAGACGTCTATGCTAATACACAACTGGTACTGCAGAGACCGGCTGCGGGTACGGTACATGTGCCATACTCTCAGGCACCATCTGGCTTTAAGTATTGGCTAAAAGAACGAGGGGCGTCGCTGCAGCACACAGCACCATTTGGCTGCCAAATAGCAACAAACCCGGTAAGAGCGGTGAATTGCGCCGTAGGGAACATGCCCATCTCCATCGACATACCGGATGCGGCCTTCATTAGGGTCGTCGACGCGCCCTCTTTAACGGACATGTCGTGCGAGGTACCAGCCTGCACCCATTCCTCAGATTTCGGGGGCGTCGCCATTATTAAATATGCAGCCAGCAAGAAAGGCAAGTGTGCGGTGCATTCGATGACCAACGCCGTCACAATTCGGGAAGCTGAGATAGAAGTTGAAGGGAATTCTCAGCTGCAAATCTCTTTCTCGACGGCCTTGGCCAGCGCCGAATTCCGCGTACAAGTCTGTTCTACACAAGTACACTGTGTAGCCGAGTGCCACCCTCCGAAGGACCACATAGTCAATTACCCGGCGTCACATACCACCCTCGGGGTCCAGGACATTTCCGCTACGGCGCTGTCATGGGTGCAGAAGATCACGGGAGGCGTGGGACTGGTTGTCGCTGTTGCAGCACTGATTCTAATCGTGGTGCTATGCGTGTCGTTCAGCAGGCACTAA
		</sequence>
		<sequence>
			<taxon idref="MT526900|Brazil|PA|2017-01-24"/>
			ATGGATCCTGTGTACGTGGACATAGACGCTGACAGCGCCTTTTTGAAGGCCCTGCAACGTGCGTACCCCATGTTTGAGGTGGAACCCAGGCAGGTCACACCGAATGACCATGCTAATGCTAGAGCGTTCTCGCATCTAGCTATAAAACTAATAGAGCAGGAAATTGATCCCGACTCAACCATCCTGGACATCGGCAGTGCACCAGCAAGGAGGATGATGTCGGACAGGAAGTACCACTGCGTCTGCCCGATGCGCAGCGCAGAAGACCCCGAGAGACTCGCCAATTATGCGAGAAAGCTAGCATCTGCTGCAGGAAAAGTCCTGGACAGAAACATCTCTGGAAAGATCGGGGACTTACAAGCAGTAATGGCCGTGCCAGACACGGAGACGCCAACATTCTGCTTGCACACAGATGTCTCATGTAGACAGAGAGCAGACGTCGCGATATACCAAGACGTCTATGCTGTACACGCACCCACGTCGCTATACCACCAGGCGATTAAAGGGGTCCGAGTGGCGTACTGGGTAGGGTTCGACACAACCCCGTTCATGTACAATGCCATGGCGGGTGCCTACCCCTCATATTCGACAAACTGGGCAGACGAGCAGGTACTGAAGGCTAAGAACATAGGATTATGTTCAACAGACCTGACGGAAGGTAGACGAGGTAAATTGTCTATTATGAGAGGGAAGAAGCTAAAACCGTGTGACCGTGTGCTGTTCTCAGTAGGGTCAACGCTCTACCCGGAAAGCCGCAAGCTACTTAAGAGCTGGCACTTACCATCGGTGTTCCATCTAAAGGGCAAACTCAGCTTCACATGCCGCTGTGATACAGTGGTTTCGTGCGAGGGCTACGTCGTTAAGAGAATAACGATGAGCCCAGGCCTTTATGGAAAAACCACAGGGTATGCGGTAACCCACCACGCAGACGGATTCTTGATGTGCAAGACTACCGACACGGTTGACGGCGAAAGAGTGTCATTCTCGGTGTGCACATACGTGCCGGCGACCATTTGTGATCAAATGACCGGCATCCTTGCTACAGAAGTCACGCCGGAGGATGCACAGAAGCTGTTGGTGGGGCTGAACCAGAGAATAGTGGTTAACGGCAGAACGCAACGGAATACGAACACCATGAAAAACTATCTGCTTCCCGTGGTCGCCCAAGCCTTCAGTAAGTGGGCAAAGGAGTGCCGGAAAGACATGGAAGATGAAAAACTCCTGGGGGTCAGAGAAAGAACACTGACCTGCTGCTGTCTATGGGCATTCAAGAAGCAGAAAACACACACGGTCTACAAGAGGCCTGATACCCAGTCAATTCAGAAGGTTCAGGCCGAGTTTGACAGCTTTGTGGTACCGAGCCTGTGGTCGTCCGGGTTGTCAATCCCCTTGAGGACTAGAATCAAATGGTTGTTAAGCAAGGTGCCAAAAACCGACCTGATCCCATATAGCGGGGACGCCCAAGAAGCCCGGGACGCAGAAAAAGAAGCAGAGGAAGAACGAGAAGCAGAACTGACTCGTGAAGCCCTACCACCTCTACAGGCAGCACAGGAAGATGTTCAGGTCGAAATCGACGTGGAACAGCTTGAGGACAGAGCGGGTGCAGGAATAATAGAGACTCCTAGAGGAGCTATCAAAGTTACTGCCCAACCAACAGACCACGTCGTGGGAGAGTACCTGGTACTTTCCCCGCAGACCGTACTACGGAGCCAGAAGCTCAGCCTAATTCACGCTTTGGCGGAGCAAGTGAAGACGTGCACGCACAGCGGACGAGCAGGGAGGTACGCGGTCGAAGCGTACGACGGCCGAGTCCTAGTGCCCTCAGGCTATGCAATCTCGCCTGAAGACTTCCAGAGTCTAAGCGAAAGCGCAACGATGGTGTATAACGAAAGAGAGTTCGTAAACAGAAAGCTACACCACATTGCGATGCACGGACCAGCCCTGAACACCGACGAAGAGTCGTACGAGCTGGTGAGGGCAGAGAGGACAGAACACGAGTACGTCTACGATGTGGACCAGAGAAGATGCTGTAAGAAGGAAGAAGCTGCAGGACTGGTACTGGTGGGCGACTTGACTAATCCGCCCTACCACGAATTCGCATATGAAGGGCTAAAAATCCGCCCTGCATGCCCATACAAAATTGCAGTCATAGGAGTCTTCGGAGTACCAGGATCTGGCAAGTCAGCTATTATCAAGAACCTAGTTACCAGGCAAGACCTGGTGACTAGCGGAAAGAAAGAAAACTGCCAAGAAATCACCACCGACGTGATGAGACAGAGAGGTCTAGAGATATCTGCACGTACGGTTGACTCGCTGCTCTTGAATGGATGCAACAGGCCAGTCGACGTGTTGTACGTAGACGAGGCGTTTGCGTGCCACTCTGGAACGTTACTTGCTTTGATCGCCTTGGTTAGACCAAGGCAGAAAGTTGTACTCTGTGGTGACCCGAAGCAGTGCGGCTTCTTCAATATGATGCAGATGAAAGTCAACTATAATCACAACATCTGCACCCAAGTGTACCACAAAAGTATCTCCAGGCGGTGTACACTGCCTGTGACCGCCATTGTGTCATCGTTGCATTACGAAGGCAAAATGCGCACTACGAATGAGTACAACAAGCCGATTGTAGTGGACACTACAGGCTCAACAAAACCTGACGCTGGAGATCTCGTGTTAACGTGCTTCAGAGGGTGGGTTAAACAACTGCAAATTGACTATCGTGGATACGAGGTCATGACAGCAGCCGCATCCCAAGGGTTAACCAGAAAAGGAGTTTATGCAGTTAGGCAAAAAGTTAATGAAAACCCGCTCTATGCATCAACGTCAGAGCACGTCAACGTACTCCTAACACGTACGGAAGGTAAACTGGTATGGAAGACACTTTCCGGTGACCCGTGGATAAAGACGCTGCAGAACCCACCGAAAGGAAACTTCAAAGCAACTATCAAGGAGTGGGAGGTGGAGCATGCATCAATAATGGCGGGCATCTGCAGTCACCAAATGACCTTTGATACATTCCAAAACAAAGCCAATGTTTGTTGGGCTAAGAGCTTGGTCCCTATCCTCGAAACAGCGGGGATAAAACTAAATGATAGGCAGTGGTCCCAGATAATTCAAGCCTTCAAAGAAGATAAAGCATACTCACCTGAAGTAGCCCTGAATGAAATATGCACGCGCATGTATGGGGTGGATTTAGACAGTGGGCTATTTTCTAAACCATTGGTGTCTGTGTATTACGCGGATAACCACTGGGATAATAGGCCTGGAGGGAAGATGTTCGGATTCAACCCCGAGGCAGCATCCATTCTAGAAAGAAAGTATCCATTCACAAAAGGGAAGTGGAACATCAACAAGCAGATCTGCGTGACCACCAGGAGGATAGAAGACTTTAACCCTACCACCAATATTATACCGGCCAATAGGAGACTACCACACTCATTAGTGGCCGAACACCGCCCAGTAAAAGGGGAAAGAATGGAATGGCTGGTTAATAAGATAAACGGCCACCACGTGCTCCTGGTCAGTGGCTATAATCTTGTACTGCCTACTAAGAGAGTCACTTGGGTAGCGCCACTAGGTGTCCGCGGAGCGGACTACACATACAACCTAGAGTTGGGTCTGCCAGCAACGCTTGGCAGGTATGACCTAGTGGTCATAAACATCCACACACCTTTTCGCATACACCATTACCAACAGTGCGTAGACCACGCAATGAAACTGCAAATGCTCGGGGGTGACTCATTGAGACTGCTCAAACCGGGTGGCTCTCTATTGATCAGAGCATATGGTTACGCAGATAGAACCAGTGAACGAGTCATCTGCGTGTTGGGACGCAAGTTCAGATCGTCTAGAGCGTTGAAACCACCATGTGTCACCAGCAACACTGAGATGTTTTTCCTATTCAGCAACTTTGACAATGGCAGAAGGAATTTCACAACTCATGTCATGAATAATCAACTGAATGCAGCCTTTGTAGGACAGGCCACCCGAGCAGGATGTGCACCGTCGTACCGGGTAAAACGCATGGACATCGCGAAGAACGATGAAGAGTGCGTAGTTAACGCCGCTAACCCTCGCGGGTTACCGGGTGACGGTGTTTGCAAGGCAGTATACAAAAAATGGCCGGAGTCCTTTAAGAATAGTGCAACACCAGTGGGAACCGCAAAAACAGTCATGTGCGGTACGTATCCAGTAATCCACGCCGTTGGACCGAACTTCTCTAATTATTTGGAATCTGAAGGGGACCGGGAATTGGCAGCTGCCTATCGAGAAGTCGCAAAGGAAGTAACTAGACTGGGAGTAAATAGTGTAGCTATACCTCTCCTCTCCACAGGTGTATACTCAGGAGGGAAAGATAGGCTGACCCAGTCACTGAACCACCTCTTCACAGCCATGGACTCGACGGATGCAGACGTGGTCATCTACTGTCGCGACAAAGAATGGGAGAAGAAAATATCCGAGGCCATACAGATGCGGACTCAAGTGGAGTTGCTGGATGAGCACATCTCCATAGACTGCGATATTGTTCGCGTGCACCCTGACAGCAGCTTGGCAGGCAGAAAAGGATACAGCACCACGGAAGGCGCACTGTACTCATACCTAGAAGGGACTCGTTTTCACCAGACGGCAGTGGACATGGCAGAGATATATACTATGTGGCCAAAGCAAACAGAGGCCAACGAGCAAGTCTGCCTATATGCCCTGGGGGAAAGTATTGAATCGATCAGGCAGAAATGCCCGGTGGATGATGCAGATGCATCGTCTCCTCCAAAAACTGTCCCGTGCCTTTGCCGTTACGCCATGACTCCGGAACGCGTCACCCGACTTCGCATGAACCACGTCACAAGTATAATTGTGTGTTCCTCGTTTCCCCTTCCAAAGTACAAAATAGAAGGAGTGCAAAAAGTCAAATGCTCTAAGGTAATGCTATTTGACCACAACGTGCCATCACGCGTAAGTCCAAGGGAATATAGATCTTCCCCGGAGGCTGCACAGGAAGCGAGTACAACCACGTCACTGACGCATAGCCAATTCGACCTAAGCGTTGACGGCGAGATACTACCCGTCCCGTCAGATCTGGATGCTGACGCCCCAGCCCTAGAACCAGCTCTAGACGACAGGGCGACACACACGTTGCCATCCACAACCGGAAACCTTGCGGCCGTGTCTGACTGGGTAATGAGCACCGTACCTGTCGCGCCGCCCAGAAGAAGGCGAGGGAGAAACCTGACTGTGACATGCGACGAGAGAGAAGGGAACATAACACCCATGGCTAGCGTCCGATTCTTTAGGGCAGAGCTGCGTCCGGTCGTACAAGAAACAGCGGAGACGCGTGACACAGCAATGTCTCTTCAGGCACCGCCGAGTACCGCCACGGAACTGAATCATCCGCCGATCTCCTTCGGAGCACCAAGCGAGACGTTCCCCATTACATTTGGGGACTTCAACGAAGGAGAAATCGAAAGCTTGTCTTCTGAGCTGCTAACTTTCGGAGACTTCCTACCCGGAGAAGTGGATGACTTGACAGATAGCGACTGGTCCACGTGCTCAGACACGGACGACGAGTTATGACTAGACAGGGCAGGTGGGTATATATTCTCGTCGGACACCGGTCCAGGTCATTTACAACAGAAGTCAGTACGCCAGTCAGTGCTGCCGGTGAACACCCTGGAGGAAGTCCACGAGGAGAAGTGTTACCCACCTAAGTTGGATGAAGTAAAGGAGCAACTATTACTTAAGAAACTCCAGGAGAGTGCATCCATGGCCAACAGAAGCAGGTACCAGTCGCGCAAAGTAGAAAACATGAAAGCAACAATCATCCAGAGACTAAAGAGAGGCTGTAGACTATACTTAATGTCAGAGACCTCAAAAGTCCCTACTTACCGGACCACATATCCGGCGCCTGTGTACTCGCCTCCGATCAACGTCCGACTGTCCAACCCCGAGTCCGCAGTGGCAGCATGCAATGAGTTCCTAGCTAGAAACTATCCAACTGTCTCATCATACCAAATTACCGACGAGTATGATGCATATTTAGACATGGTGGACGGGTCGGAGAGTTGCCTGGATCGAGCGACATTCAATCCGTCAAAACTTAGGAGCTACCCGAAACAGCACGCTTACCATGCGCCCTCCATCAGAAGCGCTGTACCGTCCCCATTCCAGAACACACTACAGAATGTACTGGCAGCAGCCACGAAAAGAAACTGCAACGTCACACAGATGAGGGAATTACCCACTTTGGACTCAGCAGTATTCAACGTGGAGTGTTTTAAAAAATTCGCATGCAACCAAGAATACTGGGAAGAATTTGCTGCCAGCCCTATTAGGATAACAACTGAGAATTTAACAACCTATGTTACTAAACTAAAAGGGCCAAAAGCAGCAGCGCTATTTGCAAAAACCCACAATCTGCTGCCACTGCAGGAAGTACCAATGGATAGGTTCACAGTAGATATGAAAAGGGACGTGAAGGTGACTCCTGGTACAAAGCACACAGAGGAAAGACCTAAGGTGCAGGTTATACAGGCGGCTGAACCCTTGGCGACAGCATACCTATGTGGGATTCACAGAGAGCTGGTTAGGAGGCTGAACGCCGTCCTCCTACCCAATGTACATACACTATTTGATATGTCTGCCGAGGATTTCGATGCCATCATAGCCGCACACTTTAAGCCAGGAGACACTGTTTTAGAAACGGACATAGCCTCCTTTGACAAGAGCCAAGATGATTCACTTGCGCTTACTGCCTTGATGTTGTTAGAAGATTTAGGGGTGGATCACTCCCTGTTGGACTTGATAGAGGCCGCTTTTGGAGAGATTTCCAGCTGTCATCTACCGACAGGTACGCGCTTCAAGTTCGGCGCCATGATGAAATCTGGTATGTTCCTAACTCTGTTCGTCAACACATTGCTAAACATCACCATCGCTAGCCGCGTGCTGGAAGATCGTCTGACAAAATCCGCGTGCGCGGCCTTCATCGGCGACGACAACATAATACATGGAGTCGTCTCCGATGAATTGATGGCAGCCAGATGCGCCACTTGGATGAACATGGAAGTGAAGATCATAGATGCAGTTGTATCCTTGAAAGCCCCTTACTTTTGTGGAGGGTTTATACTGCACGATACTGTGACGGGAACAGCCTGCAGAGTGGCAGACCCGCTAAAAAGGCTATTCAAACTGGGCAAACCGCTAGCGGCAGGTGACGAACAAGATGAAGATAGAAGACGAGCGCTGGCTGACGAAGTGATCAGATGGCAACGAACAGGGCTAATTGATGAGTTGGAGAAAGCGGTATACTCTAGGTATGAAGTGCAGGGTATATCAGTTGTGGTAATGTCCATGGCCACCTTTGCAAGCTCCAGATCTAACTTCGAGAAGCTCAGAGGACCCGTCATAACTTTGTACGGCGGTCCTAAATAGATGGAGTACATCCCAACCCAAACTTTTTACAATAGGAGGTACCAGCCTCGACCCTGGACTCCGCGCCCCACTATCCAAGTAATCAGGCCCAGACCGCGCCCTCAGAGGCAAGCCGGGCAACTTGCCCAGCTGATCTCAGCAGTTAATAAACTGACAATGCGCGCGGTACCCCAACAGAAGCCACGCAGGAATCGGAAGAATAAGAAGCAAAAGCAAAAGCGACAGGCGCCACAAAACAACACAAACCAAAAGAAGCAGCCGCCTAAAAAGAAACCAGCTCAAAAGAAAAAGAAGCCGGGCCGCAGAGAGAGGATGTGCATGAAAATCGAAAATGATTGTATTTTTGAAGTCAAGTATGAAGGTAAGGTAACAGGTTACGCGTGCTTGGTGGGGGACAAAGTAATGAAACCAGCACACGTAAAGGGGACCATCGATAACGCGGACCTGGCCAAACTGGCCTTTAAGCGGTCATCTAAGTATGACCTTGAATGCGCGCAGATACCCGTGCACATGAAGTCCGACGCTTCGAAGTTCACCCATGAGAAACCAGAGGGGTACTACAACTGGCACCACGGAGCAGTACAGTACTCAGGAGGCCGGTTCACCATCCCCACAGGTGCTGGCAAACCAGGGGACAGCGGCAGACCGATCTTCGACAACAAGGGACGCGTGGTGGCCATAGTCTTAGGAGGAGCTAATGAAGGAGCCCGTACAGCCCTCTCGGTGGTGACCTGGAATAAAGACATTGTCACTAAAATCACCCCCGAGGGGGCCGAAGAGTGGAGTCTTGCCATCCCAGTCATGTGCCTGCTGGCAAATACCACGTTCCCCTGCTCCCAGCCCCCTTGCACTCCCTGCTGCTATGAAAGGGAACCAGAGGAAACCCTACGCATGCTTGAGGACAACGTCATGAGACCTGGGTACTATCAGCTGCTACAAGCATCCTTAACATGTTCTCCCCACCGTCAGCGACGCAGTACCAAGGACAACTTCAATGTCTATAAAGCCACAAGACCGTACTTAGCTCACTGTCCCGACTGTGGAGAAGGGCACTCGTGCCATAGTCCCGTAGCATTAGAACGCATCAGAAATGAAGCGACAGACGGGACGCTGAAAATCCAGGTCTCCTTGCAAATCGGAATAAAGACGGATGATAGCCACGATTGGACCAAGCTGCGTTACATGGACAACCACACGCCAGCGGACGCAGAGAGGGCGGGGCTATTTGTAAGAACATCAGCACCGTGCACGATTACTGGAACAATGGGACACTTCATCCTGACCCGATGTCCGAAAGGGGAAACTCTGACGGTGGGATTCACTGACAGTAGGAAGATCAGTCACTCATGTACGCACCCATTTCACCATGACCCTCCTGTGATAGGCCGGGAGAAATTCCATTCCCGACCGCAGCACGGTAAAGAGCTGCCTTGCAGCACGTACGTGCAGAGCACCGCCGCAACTACCGAGGAGATAGAGGTACATATGCCCCCAGACACCCCTGATCGCACATTGATGTCACAACAGTCCGGCAACGTAAAGATCACAGTTAATGGCCAGACGGTGCGGTACAAGTGTAATTGCGGTGGCTCAAATGAAGGACTAATAACTACAGACAAAGTGATTAATAACTGCAAAGTTGATCAATGTCATGCCGCGGTCACCAATCACAAAAAGTGGCAGTACAACTCCCCTCTGGTCCCGCGTAATGCTGAACTTGGGGACCGAAAAGGAAAAATCCACATCCCGTTTCCGCTGGCAAATGTAACATGCAGGGTGCCTAAAGCAAGGAACCCCACCGTGACGTACGGGAAAAACCAAGTCATCATGCTACTGTATCCCGACCACCCAACACTCCTGTCCTACCGGAACATGGGAGAAGAACCAAACTACCAAGAAGAGTGGGTGACGCATAAGAAGGAAGTCGTGCTAACCGTGCCGACTGAAGGGCTCGAGGTCACGTGGGGTAACAACGAGCCGTATAAGTATTGGCCGCAGTTATCTACAAACGGTACAGCCCATGGCCACCCGCATGAGATAATTCTGTATTATTATGAGCTGTACCCTACTATGACTGTAGTAGTTGTGTCAGTGGCCTCGTTCGTACTCCTGTCGATGGTGGGCGTGGCAGTGGGGATGTGCATGTGTGCACGACGCAGATGCATCACACCGTACGAACTGACACCAGGAGCTACCGTCCCTTTCCTGCTTAGCCTAATATGCTGCATCAGAACAGCTAAAGCGGCCACATACCAAGAGGCTGCGGTATACCTGTGGAATGAGCAGCAACCTTTGTTTTGGCTACAAGCCCTTATTCCGCTGGCAGCCCTGATTGTCCTATGCAACTGTCTGAGACTCTTACCATGCTGCTGTAAAACGTTGGCTTTTTTAGCCGTAATGAGCGTCGGTGCCCACACTGTGAGCGCGTACGAACACGTAACAGTGATCCCGAACACGGTGGGAGTACCGTATAAGACTCTAGTCAATAGACCGGGCTACAGTCCCATGGTATTGGAGATGGAACTACTGTCAGTCACTTTGGAGCCAACGCTATCGCTTGATTACATCACGTGCGAGTACAAAACCGTTATCCCGTCTCCGTACGTGAAATGCTGCGGTACAGCAGAGTGCAAGGACAAAAACCTACCTGACTACAGCTGTAAGGTCTTCACCGGCGTCTACCCATTTATGTGGGGCGGAGCCTACTGCTTCTGCGACGCTGAAAACACGCAATTGAGCGAAGCACACGTGGAGAAGTCCGAATCATGCAAAACAGAATTTGCATCAGCATACAGGGCTCATACCGCATCCGCATCAGCTAAGCTCCGCGTCCTTTACCAAGGAAATAACATCACTGTAACTGCCTATGCTAACGGCGACCATGCCGTCACAGTTAAGGACGCCAAATTCATTGTGGGGCCAATGTCTTCAGCCTGGACACCTTTCGACAACAAAATTGTGGTGTACAAAGGTGACGTCTATAACATGGACTACCCGCCCTTTGGCGCAGGAAGACCAGGACAATTTGGCGATATCCAAAGTCGCACACCTGAGAGTAAAGACGTCTATGCTAATACACAACTGGTACTGCAGAGACCGGCTGCGGGTACGGTACATGTGCCATACTCTCAGGCACCATCTGGCTTTAAGTATTGGCTAAAAGAACGAGGGGCGTCGCTGCAGCACACAGCACCATTTGGCTGCCAAATAGCAACAAACCCGGTAAGAGCGGTGAATTGCGCCGTAGGGAACATGCCCATCTCCATCGACATACCGGATGCGGCCTTCATTAGGGTCGTCGACGCGCCCTCTTTAACGGACATGTCGTGCGAGGTACCAGCCTGCACCCATTCCTCAGATTTCGGGGGCGTCGCCATTATTAAATATGCAGCCAGCAAGAAAGGCAAGTGTGCGGTGCATTCGATGACCAACGCCGTCACAATTCGGGAAGCTGAGATAGAAGTTGAAGGGAATTCTCAGCTGCAAATCTCTTTCTCGACGGCCTTGGCCAGCGCCGAATTCCGCGTACAAGTCTGTTCTACACAAGTACACTGTGTAGCCGAGTGCCACCCTCCGAAGGACCACATAGTCAATTACCCGGCGTCACATACCACCCTCGGGGTCCAGGACATTTCCGCTACGGCGCTGTCATGGGTGCAGAAGATCACGGGAGGCGTGGGACTGGTTGTCGCTGTTGCAGCACTGATTCTAATCGTGGTGCTATGCGTGTCGTTCAGCAGGCACTAA
		</sequence>
		<sequence>
			<taxon idref="MT877211|Brazil|CE|2017-06-03"/>
			------------------------------------------------------------GCGTACCCCATGTTTGAGGTGGAACCCAGGCAGGTCACACCGAATGACCATGCTAATGCTAGAGCGTTCTCGCATCTAGCTATAAAACTAATAGAGCAGGAAATTGATCCCGACTCAACCATCCTGGACATCGGCAGTGCACCAGCAAGGAGGATGATGTCGGACAGGAAGTACCACTGCGTCTGCCCGATGCGCAGCGCAGAAGATCCCGAGAGACTCGCCAATTATGCGAGAAAGCTAGCATCTGCTGCAGGAAAAGTCCTGGACAGAAACATCTCTGGAAAGATCGGGGACTTACAAGCAGTAATGGCCGTGCCAGACACGGAGACGCCAACATTCTGCTTGCACACAGATGTCTCATGTAGACAGAGAGCAGACGTCGCGATATACCAAGACGTCTATGCTGTACACGCACCCACGTCGCTATACCACCAGGCGATTAAAGGGGTCCGAGTGGCGTACTGGGTAGGGTTCGACACAACCCCGTTCATGTACAATGCCATGGCGGGTGCCTACCCCTCATATTCGACAAACTGGGCAGACGAGCAGGTACTGAAGGCTAAGAACATAGGATTATGTTCAACAGACCTGACGGAAGGTAGACGAGGTAAATTGTCTATTATGAGAGGGAAGAAGCTAAAACCGTGTGACCGTGTGCTGTTCTCAGTAGGGTCAACGCTCTACCCGGAAAGCCGCAAGCTACTTAAGAGCTGGCACTTACCATCGGTGTTCCATCTAAAGGGCAAACTCAGCTTCACATGCCGCTGTGATACAGTGGTTTCGTGCGAGGGCTACGTCGTTAAGAGAATAACGATGAGCCCAGGCCTTTATGGAAAAACCACAGGGTATGCGGTAACCCACCACGCAGACGGATTCTTGATGTGCAAGACTACCGACACGGTTGACGGCGAAAGAGTGTCATTCTCGGTGTGCACATACGTGCCGGCGACCATTTGTGATCAAATGACCGGCATCCTTGCTACAGAAGTCACGCCGGAGGATGCACAGAAGCTGTTGGTGGGGCTGAACCAGAGAATAGTGGTTAACGGCAGAACGCAACGGAATACGAACACCATGAAAAACTATCTGCTTCCCGTGGTCGCCCAAGCCTTCAGTAAGTGGGCAAAGGAGTGCCGGAAAGACATGGAAGATGAAAAACTCCTGGGGGTCAGAGAAAGAACACTGACCTGCTGCTGTCTATGGGCATTCAAGAAGCAGAAAACACACACGGTCTACAAGAGGCCTGATACCCAGTCAATTCAGAAGGTTCAGGCCGAGTTTGACAGCTTTGTGGTACCGAGCCTGTGGTCGTCCGGGTTGTCAATCCCCTTGAGGACTAGAATCAAATGGTTGTTAAGCAAGGTGCCAAAAACCGACCTGATCCCATATAGCGGGGACGCCCAAGAAGCCCGGGACGCAGAAAAAGAAGCAGAGGAAGAACGAGAAGCAGAACTGACTCGTGAAGCCCTACCACCTCTACAGGCAGCACAGGAAGATGTTCAGGTCGAAATCGACGTGGAACAGCTTGAGGACAGAGCGGGTGCAGGAATAATAGAGACTCCTAGAGGAGCTATCAAAGTTACTGCCCAACCAACAGACCACGTCGTGGGAGAGTACCTGGTACTTTCCCCGCAGACCGTACTACGGAGCCAGAAGCTCAGCCTAATTCACGCTTTGGCGGAGCAAGTGAAGACGTGTACGCACAGCGGACGAGCAGGGAGGTACGCGGTCGAAGCGTACGACGGCCGAGTCCTAGTGCCCTCAGGCTATGCAATCTCGCCTGAAGACTTCCAGAGTCTAAGCGAAAGCGCAACGATGGTGTATAACGAAAGAGAGTTCGTAAACAGAAAGCTACATCACATTGCGATGCACGGACCAGCCCTGAACACCGACGAAGAGTCGTATGAGCTGGTGAGGGCAGAGAGGACAGAACACGAGTACGTCTACGATGTGGACCAGAGAAGATGCTGTAAGAAGGAAGAAGCTGCAGGACTGGTACTGGTGGGCGACTTGACTAATCCGCCCTACCACGAATTCGCATATGAAGGGCTAAAAATCCGCCCTGCCTGCCCATACAAAATTGCAGTCATAGGAGTCTTCGGAGTACCAGGATCTGGCAAGTCAGCTATTATCAAGAACCTAGTTACCAGGCAAGACCTGGTGACTAGCGGAAAGAAAGAAAACTGCCAAGAAATCACCACCGACGTGATGAGACAGAGAGGTCTAGAGATATCTGCACGTACGGTTGACTCGCTGCTCTTGAATGGATGCAACAGGCCAGTCGACGTGTTGTACGTAGACGAGGCGTTTGCGTGCCACTCTGGAACGTTACTTGCTTTGATCGCCTTGGTTAGACCAAGGCAGAAAGTTGTACTCTGTGGTGACCCGAAGCAGTGCGGCTTCTTCAATATGATGCAGATGAAAGTCAACTATAATCACAACATCTGCACCCAAGTGTACCACAAAAGTATCTCCAGGCGGTGTACACTGCCTGTGACCGCCATTGTGTCATCGTTGCATTACGAAGGCAAAATGCGCACTACGAATGAGTACAACAAGCCGATTGTAGTGGACACTACAGGCTCAACAAAACCTGACCCTGGAGATCTCGTGTTAACGTGCTTCAGAGGGTGGGTTAAACAACTGCAAATTGACTATCGTGGATACGAGGTCATGACAGCAGCCGCATCCCAAGGGTTAACCAGAAAAGGAGTTTATGCAGTTAGGCAGAAAGTTAATGAAAACCCGCTCTATGCATCAACGTCAGAGCACGTCAACGTACTCCTAACGCGTACGGAAGGTAAACTGGTATGGAAGACACTTTCCGGTGACCCGTGGATAAAGACGCTGCAGAACCCACCGAAAGGAAACTTCAAAGCAACTATCAAGGAGTGGGAGGTGGAGCATGCATCAATAATGGCGGGCATCTGCAGTCACCAAATGACCTTTGATACATTCCAAAACAAAGCCAATGTTTGTTGGGCTAAGAGCTTGGTCCCTATCCTCGAAACAGCGGGGATAAAACTAAATGATAGGCAGTGGTCCCAGATAATTCAAGCCTTCAAAGAAGATAAAGCATACTCACCTGAAGTAGCCCTGAATGAAATATGCACGCGCATGTATGGGGTGGATTTAGACAGTGGGCTATTTTCTAAACCATTGGTGTCTGTGTATTACGCGGATAATCACTGGGATAATAGGCCTGGAGGGAAGATGTTCGGATTCAACCCCGAGGCAGCATCCATTCTAGAAAGAAAGTATCCATTCACAAAAGGGAAGTGGAACATCAACAAGNNNNNNNNNNNNNNNNNNNNNNNNNNNNNNNNNNNNNNNNNNNNNNNNNNNNNNNNNNNNNNNNNNNNNNNNNNNNNNNNNNNNNNNNNNNNNNNNNNNNNNNNNNNNNNNNNNNNNNNNNNNNNNNNNNNNNNNNNNNNNNNNNNNNNNNNNNNNNNNNNNNNNNNNNNNNNNNNNNNNNNNNNNNNNNNNNNNNNNNNNNNNNNNNNNNNNNNNNNNNNNNNNNNNNNNNNNNNNNNNNNNNNNNNNNNNNNNNNNNNNNNNNNNNNNNNNNNNNNNNNNNNNNNNNNNNNNNNNNNNNNNNNNNNNNNNNNNNNNNNNNNNNNNNNNNNNNNNNNNNNNNNNNNNNNNNNNNNNNNNNNNNNNNNNNNNNNNNNNNNNNNNNNNNNNNNNNNNNNNNNNNNNNNNNNNNNNNNNNNNNNNNNNNNNNNNNNNNNNNNNNNTAGAACCAGTGAACGAGTCATCTGCGTGTTGGGACGCAAGTTCAGATCGTCTAGAGCGTTGAAACCACCATGTGTCACCAGCAACACTGAGATGTTTTTCCTATTCAGCAACTTTGACAATGGCAGAAGGAATTTCACAACTCATGTCATGAATAATCAACTGAATGCAGCCTTTGTAGGACAGGCCACCCGAGCAGGATGTGCACCGTCGTACCGGGTAAAACGCATGGACATCGCGAAGAACGATGAAGAGTGCGTAGTTAACGCCGCTAACCCTCGCGGGTTACCGGGTGACGGTGTTTGCAAGGCAGTATACAAAAAATGGCCGGAGTCCTTTAAGAATAGTGCAACACCAGTGGGAACCGCAAAAACAGTCATGTGCGGTACGTATCCAGTAATCCACGCCGTTGGACCGAACTTCTCTAATTATTTGGAATCTGAAGGGGACCGGGAATTGGCAGCTGCCTATCGAGAAGTCGCAAAGGAAGTAACTAGACTGGGAGTAAATAGTGTAGCTATACCTCTCCTCTCCACAGGTGTATACTCAGGAGGGAAAGATAGGCTGACCCAGTCACTGAACCACCTCTTCACAGCCATGGACTCGACGGATGCAGACGTGGTCATCTACTGTCGCGACAAAGAATGGGAGAAGAAAATATCCGAGGCCATACAGATGCGGACTCAAGTGGAGTTGCTGGATGAGCACATCTCCATAGACTGCGATATTGTTCGCGTGCACCCTGACAGCAGCTTGGCAGGCAGAAAAGGATACAGCACCACGGAAGGCGCACTGTACTCATATCTAGAAGGGACTCGTTTTCACCAGACGGCAGTGGACATGGCAGAGATATATACTATGTGGCCAAAGCAAACAGAGGCCAACGAGCAAGTCTGCCTATATGCCCTGGGGGAAAGTATTGAATCGATCAGGCAGAAATGCCCGGTGGATGATGCAGATGCATCGTCTCCTCCAAAAACTGTCCCGTGCCTTTGCCGTTACGCCATGACTCCGGAACGCGTCACCCGACTTCGCATGAACCACGTCACAAGTATAATCGTGTGTTCCTCGTTTCCCCTTCCAAAGTACAAAATAGAAGGAGTGCAAAAAGTCAAATGCTCTAAGGTAATGCTATTTGACCACAACGTGCCATCACGCGTAAGTCCAAGGGAATATAGATCTTCCCCGGAGGCTGCACAGGAAGCGAGTACAACCACGTCACTGACGCATAGCCAATTTGACCTAAGCGTTGACGGCGAGATACTACCCGTCCCGTCAGATCTGGATGCTGACGCCCCAGCCCTAGAACCAGCTCTAGACGACAGGGCGACACACACGTTGCCATCCACAACCGGAAACCTTGCGGCCGTGTCTGACTGGGTAATGAGCACCGTACCTGTCGCGCCGCCCAGAAGAAGGCGAGGGAGAAACCTGACTGTGACATGCGACGAGAGAGAAGGGAACATAACACCCATGGCTAGCGTCCGATTCTTTAGGGCAGAGCTGCGTCCGGTCGTACAAGAAACAGCGGAGACGCGTGACACAGCAATGTCTCTTCAGGCACCGCCGAGTACCGCCACGGAACTGAATCATCCGCCGATCTCCTTCGGAGCACCAAGCGAGACGTTCCCCATTACATTTGGGGACTTCAACGAAGGAGAAATCGAAAGCTTGTCTTCTGAGCTGCTAACTTTCGGAGACTTCCTACCCGGAGAAGTGGATGATTTGACAGATAGCGACTGGTCCACGTGCTCAGACACGGACGACGAGTTANNNCTAGACAGGGCAGGTGGGTATATATTCTCGTCGGACACCGGTCCAGGTCATTTACAACAGAAGTCAGTACGCCAGTCAGTGCTGCCGGTGAACACCCTGGAGGAAGTCCACGAGGAGAAGTGTTACCCACCTAAGTTGGATGAAGTAAAGGAGCAACTATTACTTAAGAAACTCCAGGAGAGTGCATCCATGGCCAACAGAAGCAGGTACCAGTCGCGCAAAGTAGAAAACATGAAAGCAACAATCATCCAGAGACTAAAGAGAGGCTGTAGACTATACTTAATGTCAGAGACCTCAAAAGTCCCTACTTACCGGACCACATATCCGGCGCCTGTGTACTCGCCTCCGATCAACGTCCGACTGTCCAACCCCGAGTCCGCAGTGGCAGCATGCAATGAGTTCCTAGCTAGAAACTATCCAACTGTCTCATCATACCAAATTACCGACGAGTATGATGCATATTTAGACATGGTGGACGGGTCGGAGAGTTGCCTGGATCGAGCGACATTCAATCCGTCAAAACTTAGGAGCTACCCGAAACAGCACGCTTACCATGCGCCCTCCATCAGAAGCGCTGTACCGTCCCCATTCCAGAACACACTACAGAATGTACTGGCAGCAGCCACGAAAAGAAACTGCAACGTCACACAGATGAGGGAATTACCCACTTTGGACTCAGCAGTATTCAACGTGGAGTGTTTTAAAAAATTCGCATGCAACCAAGAATACTGGGAAGAATTTGCTGCCAGCCCTATTAGGATAACAACTGAGAATTTAACAACCTATGTTACTAAACTAAAAGGGCCAAAAGCAGCAGCGCTATTTGCAAAAACCCACAATCTGCTGCCACTGCAGGAAGTACCAATGGATAGGTTCACAGTAGATATGAAAAGGGACGTGAAGGTGACTCCTGGTACAAAGCACACAGAGGAAAGACCTAAGGTGCAGGTTATACAGGCGGCTGAACCCTTGGCGACAGCATACCTATGTGGGATTCACAGAGAGCTGGTTAGGAGGCTGAACGCCGTCCTCCTACCCAATGTACATACACTATTTGATATGTCTGCCGAGGATTTCGATGCCATCATAGCCGCACACTTTAAGCCAGGAGACACTGTTTTAGAAACGGACATAGCCTCCTTTGACAAGAGCCAAGATGATTCACTTGCGCTTACTGCCTTGATGTTGTTAGAAGATTTAGGGGTGGATCACTCCCTGTTGGACTTGATAGAGGCCGCTTTTGGAGAGATTTCCAGCTGTCATCTACCGACAGGTACGCGCTTCAAGTTCGGCGCCATGATGAAATCTGGTATGTTCCTAACTCTGTTCGTCAACACATTGCTAAACATCACCATCGCTAGCCGCGTGCTGGAAGATCGTCTGACAAAATCCGCGTGCGCGGCCTTCATCGGCGACGACAACATAATACATGGAGTCGTCTCCGATGAATTGATGGCAGCCAGATGCGCCACTTGGATGAACATGGAAGTGAAGATCATAGATGCAGTTGTATCCTTGAAAGCCCCTTACTTTTGTGGAGGGTTTATACTGCACGATACTGTGACGGGAACAGCCTGCAGAGTGGCAGACCCGCTAAAAAGGCTATTCAAACTGGGCAAACCGCTAGCGGCAGGTGACGAACAAGATGAAGATAGAAGACGAGCGCTGGCTGACGAAGTGATCAGATGGCAACGAACAGGGCTAATTGATGAGTTGGAGAAAGCGGTATACTCTAGGTATGAAGTGCAGGGTATATCAGTTGTGGTAATGTCCATGGCCACCTTTGCAAGCTCCAGATCTAACTTCGAGAAGCTCAGAGGACCCGTCATAACTTTGTACGGCGGTCCTAAANNNATGGAGTACATCCCAACCCAAACTTTTTACAATAGGAGGTACCAGCCTCGACCCTGGACTCCGCGCCCCACTATCCAAGTAATCAGGCCCAGACCGCGCCCTCAGAGGCAAGCCGGGCAACTTGCCCAGCTGATCTCAGCAGTTAATAAACTGACAATGCGCGCGGTACCCCAACAGAAGCCACGCAGGAATCGGAAGAATAAGAAGCAAAAGCAAAAGCGACAGGCGCCACAAAACAACACAAACCAAAAGAAGCAGCCGCCTAAAAAGAAACCAGCTCAAAAGAAAAAGAAGCCGGGCCGCAGAGAGAGGATGTGCATGAAAATCGAAAATGATTGTATTTTTGAAGTCAAGTATGAAGGTAAGGTAACAGGTTACGCGTGCTTGGTGGGGGACAAAGTAATGAAACCAGCACACGTAAAGGGGACCATCGATAACGCGGACCTGGCCAAACTGGCCTTTAAGCGGTCATCTAAGTATGACCTTGAATGCGCGCAGATACCCGTGCACATGAAGTCCGACGCTTCGAAGTTCACCCATGAGAAACCAGAGGGGTACTACAACTGGCACCACGGAGCAGTACAGTACTCAGGAGGCCGGTTCACCATCCCCACAGGTGCTGGCAAACCAGGGGACAGCGGCAGACCGATCTTCGACAACAAGGGACGCGTGGTGGCCATAGTCTTAGGAGGAGCTAATGAAGGAGCCCGTACAGCCCTCTCGGTGGTGACCTGGAATAAAGACATTGTCACTAAAATCACCCCCGAGGGGGCCGAAGAGTGGAGTCTTGCCATCCCAGTCATGTGCCTGCTGGCAAATACCACGTTCCCCTGCTCCCAGCCCCCTTGCACTCCCTGCTGCTATGAAAGGGAACCAGAGGAAACCCTACGCATGCTTGAGGACAACGTCATGAGACCTGGGTACTATCAGCTGCTACAAGCATCCTTAACATGTTCTCCCCACCGTCAGCGACGCAGTACCAAGGACAACTTCAATGTCTATAAAGCCACAAGACCGTACTTAGCTCACTGTCCCGACTGTGGAGAAGGGCACTCGTGCCATAGTCCCGTAGCATTAGAACGCATCAGAAATGAAGCGACAGACGGGACGCTGAAAATCCAGGTCTCCTTGCAAATCGGAATAAAGACGGATGATAGCCACGATTGGACCAAGCTGCGTTACATGGACAACCACACGCCAGCGGACGCAGAGAGGGCGGGGCTATTTGTAAGAACATCAGCACCGTGCACGATTACTGGAACAATGGGACACTTCATCCTGACCCGATGTCCGAAAGGGGAAACTCTGACGGTGGGATTCACTGACAGTAGGAAGATCAGTCACTCATGTACGCACCCATTTCACCACGACCCTCCTGTGATAGGCCGGGAGAAATTCCATTCCCGACCGCAGCACGGTAAAGAGCTGCCTTGCAGCACGTACGTGCAGAGCACCGCCGCAACTACCGAGGAGATAGAGGTACACATGCCCCCAGACACCCCTGATCGCACATTGATGTCACAACAGTCCGGCAACGTAAAGATCACAGTTAATGGCCAGACGGTGCGGTACAAGTGTAATTGCGGTGGCTCAAATGAAGGACTAATAACTACAGACAAAGTGATTAATAACTGCAAAGTTGATCAATGTCATGCCGCGGTCACCAATCACAAAAAGTGGCAGTACAACTCCCCTCTGGTCCCGCGTAATGCTGAACTTGGGGACCGAAAAGGAAAAATCCACATCCCGTTTCCGCTGGCAAATGTAACATGCAGGGTGCCTAAAGCAAGGAACCCCACCGTGACGTACGGGAAAAACCAAGTCATCATGCTACTGTATCCCGACCACCCAACACTCCTGTCCTACCGGAACATGGGAGAAGAACCAAACTACCAAGAAGAGTGGGTGACGCATAAGAAGGAAGTCGTGCTAACCGTGCCGACTGAAGGGCTCGAGGTCACGTGGGGTAACAACGAGCCGTATAAGTATTGGCCGCAGTTATCTACAAACGGTACAGCCCATGGCCACCCGCATGAGATAATTCTGTATTATTATGAGCTGTACCCTACTATGACTGTAGTAGTTGTGTCAGTGGCCTCGTTCGTACTCCTGTCGATGGTGGGTGTGGCAGTGGGGATGTGCATGTGTGCACGACGCAGATGCATCACACCGTACGAACTGACACCAGGAGCTACCGTCCCTTTCCTGCTTAGCCTAATATGCTGCATCAGAACAGCTAAAGCGGCCACATACCAAGAGGCTGCGGTATACCTGTGGAATGAGCAGCAACCTTTGTTTTGGCTACAAGCCCTTATTCCGCTGGCAGCCCTGATTGTCCTATGCAACTGTCTGAGACTCTTACCATGCTGCTGTAAAACGTTGGCTTTTTTAGCCGTAATGAGCGTCGGTGCCCACACTGTGAGCGCGTANNNNNNNNNNNNNNNNNNNNNNNNNNNNNNNNNNNNNNNNNNNNNNNNNNNNNNNNNNNNNNNNNNNNNNNNNNNNNNNNNNNNNNNNNNNNNNNNNNNNNNNNNNNNNNNNNNNNNNNNNNNNNNNNNNNNNNNNNNNNNNNNNNNNNNNNNNNNNNNNNNNNNNNNNNNNNNNNNNNNNNNNNNNNNNNNNNNNNNNNNNNNNNNCAAAAACCTACCTGACTACAGCTGTAAGGTCTTCACCGGCGTCTACCCATTTATGTGGGGCGGAGCCTACTGCTTCTGCGACGCTGAAAACACGCAATTGAGCGAAGCACACGTGGAGAAGTCCGAATCATGCAAAACAGAATTTGCATCAGCATACAGGGCTCATACCGCATCCGCATCAGCTAAGCTCCGCGTCCTTTACCAAGGAAATAACATCACTGTAACTGCCTATGCTAACGGCGACCATGCCGTCACAGTTAAGGACGCCAAATTCATTGTGGGGCCAATGTCTTCAGCCTGGACACCTTTCGACAACAAAATTGTGGTGTACAAAGGTGACGTCTATAACATGGACTACCCGCCCTTTGGCGCAGGAAGACCAGGACAATTTGGCGATATCCAAAGTCGCACACCTGAGAGTAAAGACGTCTATGCTAATACACAACTGGTACTGCAGAGACCGGCTGCGGGTACGGTACATGTGCCATACTCTCAGGCACCATCTGGCTTTAAGTATTGGCTAAAAGAACGAGGGGCGTCGCTGCAGCACACAGCACCATTTGGCTGCCAAATAGCAACAAACCCGGTAAGAGCGGTGAATTGCGCCGTAGGGAACATGCCCATCTCCATCGACATACCGGATGCGGCCTTCATTAGGGTCGTCGACGCGCCCTCTTTAACGGACATGTCGTGCGAGGTACCAGCCTGCACCCATTCCTCAGATTTCGGGGGCGTCGCCATTATTAAATATGCAGCCAGCAAGAAAGGCAAGTGTGCGGTGCATTCGATGACCAACGCCGTCACAATTCGGGAAGCTGAGATAGAAGTTGAAGGGAATTCTCAGCTGCAAATCTCTTTCTCGACGGCCTTGGCCAGCGCCGAATTCCGCGTACAAGTCTGTTCTACACAAGTACACTGTGTAGCCGAGTGCCACCCTCCGAAGGACCACATAGTCAATTACCCGGCGTCACATACCACCCTCGGGGTCCAGGACATTTCCGCTACGGCGCTGTCATGGGTGCAGAAGATCACGGGAGGCGTGGGACTGGTTGTCGCTGTTGCAGCACTGATTCTAATCGTGGT----------------------------
		</sequence>
		<sequence>
			<taxon idref="MT877210|Brazil|CE|2017-04-14"/>
			------------------------------------------------------------GCGTACCCCATGTTTGAGGTGGAACCCAGGCAGGTCACACCGAATGACCATGCTAATGCTAGAGCGTTCTCGCATCTAGCTATAAAACTAATAGAGCAGGAAATTGATCCCGACTCAACCATCCTGGACATCGGCAGTGCACCAGCAAGGAGGATGATGTCGGACAGGAAGTACCACTGCGTCTGCCCGATGCGCAGCGCAGAAGATCCCGAGAGACTCGCCAATTATGCGAGAAAGCTAGCATCTGCTGCAGGAAAAGTCCTGGACAGAAACATCTCTGGAAAGATCGGGNNNNNNNNNNNNNNNNNNNNNNNNNNNNNNNNNNNNNNNNNNNNNNNNNNNNNNNNNNNNNNNNNNNNNNNNNNNNNNNNNNNNNNNNNNNNNNNNNNNNNNNNNNNNNNNNNNNNNNNNNNNNNNNNNNNNNNNNNNNNNNNNNNNNNNNNNNNNNNNNNNNNNNNNNNNNNNNNNNNNNNNNNNNNNNNNNNGTTCNNNNNNNNNNNNNNNNNNNNNNNNNNNNNNNNNNNNNNNNNNNNNNNNNNNNNNNNNNNNNNNNNNNNNNNNNNNNNNNNNNNNNNNNNNNNNNNNNNNNNNNNNNNNNNNNNNNNNNNNNNNNNNNNNNNNNNNNNNNNNNNNNNNNNNNNNNNNNNNNNNNNNNNNNNNNNNNNNNNNNNNNNNNNNNNNNNNNNNNNNNNNNNNNNNNNNNNNNNNNNNNNNNNNNNNNNNNNNNNNNNNNNNNNNNNNNNNNAACTCAGCTTCACATGCCGCTGTGATACAGTGGTTTCGTGCGAGGGCTACGTCGTTAAGAGAATAACGATGAGCCCAGGCCTTTATGGAAAAACCACAGGGTATGCGGTAACCCACCACGCAGACGGATTCTTGATGTGCAAGACTACCGACACGGTTGACGGCGAAAGAGTGTCATTCTCGGTGTGCACATACGTGCCGGCGACCATTTGTGATCAGATGACCGGCATCCTTGCTACAGAAGTCACGCCGGAGGATGCACAGAAGCTGTTGGTGGGGCTGAACCAGAGAATAGTGGTTAACGGCAGAACGCAACGGAATACGAACACCATGAAAAACTATCTGCTTCCCGTGGTCGCCCAAGCCTTCAGTAAGTGGGCAAAGGAGTGCCGGAAAGACATGGAAGATGAAAAACTCCTGGGGGTCAGAGAAAGAACACTGACCTGCTGCTGTCTATGGGCATTCAAGAAGCAGAAAACACACACGGTCTACAAGAGGCCTGATACCCAGTCAATTCAGAAGGTTCANNNNNNNNNNNNNNNNNNNNNNNNNNNNNNNNNNNNNNNNNNNNNNNNNNNNNNNNNNNNNNNNNNNNNNNNNNNNNNNNNNNNNNNNNNNNNNNNNNNNNNNNNNNNNNNNNNNNNNNNNNNNNNNNNNNNNNNNNNNNNNNNNNNNNNNNNNNNNNNNNNNNNNNNNNNNNNNNNNNNNNNNNNNNNNNNNNNNNNNNNNNNNNNNNNNNNNNNNNNNNNNNNNNNNNNNNNNNNNNNNNNNNNNNNNNNNNNNNNNNNNNNNNNNNNNNNNNNNNNNNNNNNNNNNNNNNNNNNNNNNNNNNNNNNNNNNNNNNNNNNNNNNNNNNNNNNNNNNNNNNNNNNNNNNNNNNNNNNNNNNNNNNNNNNNNNNNNNNNNNNNNNNNNNNNNNNNNNNNNNNNNNNNNNNNNNNNNNNNNNNNNNNNNNNNNNNNNNNNNNNNNNNNNNNNNNNNNNNNNNNNNNNNNNNNNNNNNNNNNNNNNNNNNNNNNNNNNNNNNNNNNNNNNNNNNNNNNNNNNNNNNNNNNNNNNNNNNNNNNNNNNNNNNNNNNNNNNNNNNNNNNNNNNNNNNNNNNNNNNNNNNNNNNNNNNNNNNNNNNNNNNNNNNNNNNNNNNNNNNNNNNNNNNNNNNNNNNNNNNNNNNNNNNNNNNNNNNNNNNNNNNNNNNNNNNNNNNNNNNNNNNNNNNNNNNNNNNNNNNNNNNNNNNNNNNNNNNNNNNNNNNNNNNNNNNNNNNNNNNNNNNNNNNNNNNNNNNNNNNNNNNNNNNNNNNNNNNNNNNNNNNNNNNNNNNNNNNNNNNNNNNNNNNNNNNNNNNNNNNNNNNNNNNNNNNNNNNNNNNNNNNNNNNNNNNNNNNNNNNNNNNNNNNNNNNNNNNNNNNNNNNNNNNNNNNNNNNNNNNNNNNNNNNNNNNNNNNNNNNNNNNNNNNNNNNNNNNNNNNNNNNNNNNNNNNNNNNNNNNNNNNNNNNNNNNNNNNNNNNNNNNNNNNNNNNNNNNNNNNNNNNNNNNNNNNNNNNNNNNNNNNNNNNNNNNNNNNNNNNNNNNNNNNNNNNNNNNNNNNNNNNNNNNNNNNNNNNNNNNNNNNNNNNNNNNNNNNNNNNNNNNNNNNNNNNNNNNNNNNNNNNNNNNNNNNNNNNNNNNNNNNNNNNNNNNNNNNNNNNNNNNNNNNNNNNNNNNNNNNNNNNNNNNNNNNNNNNNNNNNNNNNNNNNNNNNNNNNNNNNNNNNNNNNNNNNNNNNNNNNNNNNNNNNNNNNNNNNNNNNNNNNNNNNNNNNNNNNNAGTACAACAAGCCGATTGTAGTGGACACTACAGGCTCAACAAAACCTGACCCTGGAGATCTCGTGTTAACGTGCTTCAGAGGGTGGGTTAAACAACTGCAAATTGACTATCGTGGATACGAGGTCATGACAGCAGCCGCATCCCAAGGGTTAACCAGAAAAGGAGTTTATGCAGTTAGGCAAAAAGTTAATGAAAACCCGCTCTATGCATCAACGTCAGAGCACGTCAACGTANTNNNNNNNNNTACNNNANNTNNNNNNGTANNNNAGNNACNTTNCGGTNNNNCNNGGATAAAGACGNNGNNNNNNCCACCNNNNNGNNNNNNNNNANCAACNNTNNNNGNNNNNNNGGTNNNGCATNCNNCNATAATNNNNGGNNTCTGNNNNNNNCNAATGACCNTTGATNNNNNNCAAAACAAAGNCNATGNNTNNNNNNNNNNNNNNNNNNNNNNNNNNNNNNNNNNNNNGGGGATAAAACTAAATGATAGGCAGTGGTCCCAGATAATTCAAGCCTTCAAAGAAGATAAAGCATACTCACCTGAAGTAGCCCTGAATGAAATATGCACGCGCATGTATGGGGTGGATTTAGACAGTGGGCTATTTTCTAAACCATTGGTGTCTGTGTATTACGCGGATAACCACTGGGATAATAGGCCTGGAGGGAAGATGTTCGGATTCAACCCCGAGGCAGCATCCATTCTAGAAAGAAAGTATCCATTCACAAAAGGGAAGTGGAACATCAACAAGNNNNNNNNNNNNNNNNNNNNNNNNNNNNNNNNNNNNNNNNNNNNNNNNNNNNNNNNNNNNNNNNNNNNNNNNNNNNNNNNNNNNNNNNNNNNNNNNNNNNNNNNNNNNNNNNNNNNNNNNNNNNNNNNNNNNNNNNNNNNNNNNNNNNNNNNNNNNNNNNNNNNNNNNNNNNNNNNNNNNNNNNNNNNNNNNNNNNNNNNNNNNNNNNNNNNNNNNNNNNNNNNNNNNNNNNNNNNNNNNNNNNNNNNNNNNNNNNNNNNNNNNNNNNNNNNNNNNNNNNNNNNNNNNNNNNNNNNNNNNNNNNNNNNNNNNNNNNNNNNNNNNNNNNNNNNNNNNNNNNNNNNNNNNNNNNNNNNNNNNNNNNNNNNNNNNNNNNNNNNNNNNNNNNNNNNNNNNNNNNNNNNNNNNNNNNNNNNNNNNNNNNNNNNNNNNNNNNNNNNNNNTAGAACCAGTGAACGAGTCATCTGCGTGTTGGGACGCAAGTTCAGATCGTCTAGAGCGTTGAAACCACCATGTGTCACCAGCAACACTGAGATGTTTTTCCTATTCAGCAACTTTGACAATGGCAGAAGGAATTTCACAACTCATGTCATGAATAATCAACTGAATGCAGCCTTTGTAGGACAGGCCACCCGAGCAGGATGTGCACCGTCGTACCGGGTAAAACGCATGGACATCGCGAAGAACGATGAAGAGTGCGTAGTTAACGCCGCTAACCCTCGCGGGTTACCGGGTGACGGTGTTTGCAAGGCAGTATACAAAAAATGGCCGGAGTCCTTTAAGAATAGTGNNNNNNNNNNNNNNNNNNNNNNNNNNNNNNNNNNNNNNNNNNNNNNNNNNNNNNNNNNNNNNNNNNNNNNNNNNNNNNNNNNNNNNNNNNNNNNNNNNNNNNNNNNNNNNNNNNNNNNNNNNNNNNNNNNNNNNNNNNNNNNNNNNNNNNNNNNNNNNNNNNNNNNNNNNNNNNNNNNNNNNNNNNNNNNNNNNNNNNNNNNNNNNNNNNNNNNNNNNNNNNNNNNNNNNNNNNNNNNNNNNNNNNNNNNNNNNNNNNNNNNNNNNNNNNNNNNNNNNNNNNNNNNNNNNNNNNNNNNNNNNNNNNNNNNNNNNNNNNNNNNNNNNNNNNNNNNNNNNNNNNNNNNNNNNNNNNNNNNNNNNNNNNNNNNNNNNNNNNNNNNNNNNNNNNNNNNNNNNNNNNNNNNNNNNNNNNNNNNNNNNNNNNNNNNNNNNNNNNNNNNNNNNNNNNNNNNNNNNNNNNNNNNNNNNNNNNNNNNNNNGGCAGTGGACANNNNNNNNNNNNNNNNNNNNNNNNNNNNNNNNNNNNNNNNNNNNNNNNNNNNNNNNNNNNNNNNNNNNNNNNNNNNNNNNNNNNNNNNNNNNNNNNNNNNNNNNNNNNNNNNNNNNNNNNNNNNNNNNNNNNNNNNNNNNNNNNNNNNNNNNNNNNNNNNNNNNNNNNNNNNNNNNNNNNNNNNNNNNNNNNNNNNNNNNNNNNNNNCAAGTATAATTGTGTGTTNCTCGNTTNNCCTTNCAAAGTACAAAATAGAANGNGTGCNNAAAGTCNAATGCTCTNNGGTNATGCTNTTTGNNCACAACNNGCCATNNNGCGTNAGTNNNNNGGNANATAGNNNTTNNNNNNNGGNNGCACANGAAGCNAGNNNAACNNCGTCANTGACNCATAGCCAATTNGACCTNAGCGTTGACGGCGAGATACTACCCGTNCCGTCAGATCTGGATGCTGACGCCCCAGCCCTAGAACCAGCTCNNNNNNNNNNNNNNNNNNNNNNNNNNNNNNNNNNNNNNNNNNNNNNNNNNNNNNNNNNNNNNNNNNNNNNNNNNNNNNNNNNNNNNNNNNNNNNNNNNNNNNNNNNNNNNNNNNNNNNNNNNNNNNNNNNNNNNNNNNNNNNNNNNNNNNNNNNNNNNNNNNNNNNNNNNNNNNNNNNNNNNNNNNNNNNNNNNNNNNNNNNNNNNNNNNNNNNNNNNNNNNNNNNNNNNNNNNNNNNNNNNCAGGCACCGCCGAGTACCGCCACGGAACTGAATCATCCGCCGATCTCCTTCGGAGCACCAAGCGAGACGTTCCCCATTACATTTGGGGACTTTAACGAAGGAGAAATCGAAAGCTTGTCTTCTGAGCTGCTAACTTTCGGAGACTTCCTACCCGGAGAAGTGGATGACTTGACAGATAGCGACTGGTCCACGTGCTCAGACACGGACGACGAGTTANNNCTAGACAGGGCAGGTGGGTATATATTCTCGTCGGACACCGGTCCAGGTCATTNNNNNNNNNNNNNNNNNNNNNNNNNNNNNNNNNNNNNNNNNNNNNNNNNNNNNNNNNNNNNNNNNNNNNNNNNNNNNNNNNNNNNNNNNNNNNNNNNNNNNNNNNNNNNNNNNNNNNNNNNNNNNNNNNNNNNNNNNNNNNNNNNNNNNNNNNNNNNNNNNNNNNNNNNNNNNNNNNNNNNNNNNNNNNNNNNNNNNNNNNNNNNNNNNNNNNNNNNNNNNNNNNNNNNNNNNNNNNNNNNNNNNNNNNNNNNNNNNNNNNNNNNNNNNNNNNNNNNNNNNNNNNNNNNNNNNNNNNNNNNNNNNNNNNNNNNNNNNNNNNNNNNNNNNNNNNNNNNNNNNNNNNNNNNNNNNNNNNNNNNNNNNNNNNNNNNNNNNNNNNNNNNNNNNNNNNNNNNNNNNNNNNNNNNNNNNNNNNNNNNNNNNNNNNNNNNNNNNNNNNNNNNNNNNNNNNNNNNNNNNNNNNNNNNNNNNNNNNNNNNNNNNNNNNNNNNNNNNNNNNNNNNNNNNNNNNNNNNNNNNNNNNNNNNNNNNNNNNNNNNNNNNNNNNNNNNNNNNNNNNNNNNNNNNNNNNNNNNNNNNNNNNNNNNNNNNNNNNNNNNNNNNNNNNNNNNNNNNNNNNNNNNNNNNNNNNNNNNNNNNNNNNNNNNNNNNNNNNNNNNNNNNNNNNNNNNNNNNNNNNNNNNNNNNNNNNNNNNNNNNNTTAGGATAACAACTGAGAATTTAACAACCTATGTTACTAAACTAAAAGGGCCAAAAGCAGCAGCGCTATTTGCAAAAACCCACAATCTGCTGCCACTGCAGGAAGTACCAATGGATAGGTTCACAGTAGATATGAAAAGGGACGTGAAGGTGACTCCTGGTACAAAGCACACAGAGGAAAGACCTAAGGTGCAGGTTATACAGGCGGCTGAACCCTTGGCGACAGCATACCTATGTGGGATTCACAGAGAGCTGGTTAGGAGGCTGAACGCCGTCCTCCTACCCAATGTACATACACTATTTGATATGTCTGCCGAGGATNNNNNNNNNNNNNNNNNNNNNNNNNNNNNNNNNNNNNNNNNNNNNNNNNNNNNNNNNNNNNNNNNNNNNNNNNNNNNNNNNNNNNNNNNNNNNNNNNNNNNNNNNNNNNNNNNNNNNNNNNNNNNNNNNNNNNNNNNNNNNNNNNNNNNNNNNNNNNNNNNNNNNNNNNNNNNNNNNNNNNNNNNNNNNNNNNNNNNNNNNNNNNNNNNNNNNNNNGGCGCCATGATGAAATCTGGTATGTTCCTAACTCTGTTCGTCAACACATTGCTAAACATCACCATCGCTAGCCGCGTGCTGGAAGATCGTCNGACAAAATCCGNGNNNGCGGCCTTCATCGGCGACGACAACATAATACATGGAGTCGTCTCCGATGAATTGATGGCAGCCAGATGCGCCACNTNGATGAACATGGAAGTGAAGATCATAGATGCAGTTGTATCCNNGNAAGCCCNNTACNTTTGTGGANGGTTTATACTGCACGATACTGTGACGGGAACAGCCTGCAGAGTGGCAGACCCGCTAAAAAGGCTATTCAAACTGGGCAAACCGCTAGCGGCAGGTGACGAACAAGATGAAGATAGAAGACGAGCGCTGGCTGACGAAGTGATCAGATGGCAACGAACAGGGCTAATTGATGAGTTGGAGAAAGCGGTATACTCTAGGTATGAAGTGCAGGGTATATCAGTTGTGGTAATGTCCATGGCCACCTTTGCAAGCTCCAGATCTAACTTCGAGAAGCTCAGAGGACCCGTCATAACCTTGTACGGCGGTCCTAAANNNATGGAGTACATCCCAACCCAAACNTTTTACAATAGGAGGTACCAGCCTCGACCCTGGACTCCGCGCCCCACTATCCAAGTAATCAGGCCCAGACCGCGCCCTCAGAGGCAAGCCGGGCAACTTGCCCAGCTGATCTCAGCAGTTAATAAACTGACAATGCGCGCGGTACCCCAACAGAAGCCACGCAGGAATCGGAAGAATAAGAAGCAAAAACAAAAGCGACAGGCGCCACAAAACAACACAAACCAAAAGAAGCAGCCGCCTAAAAAGAAACCAGCTCAAAAGAAAAAGAAGCCGGGCCGCAGAGAGAGGATGTGCATGAAAATCGAAAATGATTGTATTTTTGAAGTCAAGTATGAAGGTAAGGTAACAGGTTACGCGTGCTTGGTGGGGGACAAAGTAATGAAACCAGCNCACGTAAANGGGACCATCGATAACGCGGACCTGGCCAAACTGGCCTTTAAGCGGTCATCTNAGTATGACCTTGAATGCGCGCAGATACCCGTGCACATGAAGTCCGACGCTTCGAAGTTCACCCATGAGAAACCAGANGGGTACTNCAACTGGCACCACGGAGCAGTACAGTACTCAGGAGGCCGGTTCACCATCCCCACAGGTGCTGGCAAACCANGGGACAGCGGCAGACCGATCTTCGACAACAAGGGACGCGTGGTGGCCATAGTCTTAGGANNNNNNNNNNNNNNNNNNNNNNNNNNNNNNNNNNNNNNNNNNNNNNNNNNNNNNNNNNNNNNNNNNNNNNNNNNNNNNNNNNNNNNNNNNNNNNNNNNNNNNNNNNNNNNNNNNNNNNNNNNNNNNNNNNNNNNNNNNNNNNNNNNNNNNNNNNNNNNNNNNNNNNNNNNNNNNNNNNNNNNNNNNNNNNNNNNNNNNNNNNNNNNNNAGGACAACGTCATGAGACCTGGGTACTATCAGCTGCTACAAGCATCCTTAACATGTTCTCCCCACCGTCAGCGACGCAGTACCAAGGACAACTTCAATGTCTATAAAGCCACAAGACCGTACTTAGCTCACTGTCCCGACTGTGGAGAAGGGCACTCGTGCCATAGTCCCGTAGCATTAGAACGCATCAGAAATGAAGCGACAGACGGGACGCTGAAAATCCAGGTCTCCTTGCAAATCGGAATAAAGACGGATGATAGCCACGATTGGACCAAGCTGCGTTACNNNNNNNNNNNNNNNNNNNNNNNNNNNNNNNNNNNNNNNNNNNNNNNNNNNNNNNNNNNNNNNNNNNNNNNNNNNNNNNNNNNNNNNNNNNNNNNNNNNNNNNNNNNNNNNNNNNNNNNNNNNNNNNNNNNNNNNNNNNNNNNNNNNNNNNNNNNNNNNNNNNNNNNNNNNNNNNNNNNNNNNNNCNANCCNCCTGTGATAGGCCGGGAGNNNNNNCANNNNNNNNNNNNNNNNNNNNNNNNNNNNNNNNNNNNNNNNNNNNNNNNNNNNNNNNNNNNNNNNNNNNNNNNNNNNNNNNNNNNNNNNNNNNNNNNNNNNNNNNNNNNNNNNNNNNNNNNNNNNNNNNNNNNNNNNNNNNNNNNNNNNNNNNNNNNNNNNNNNNNNNNNNNNNNNNNNNNNNNNNNNNNNNNNNNNNNNNNNNNNNNNNNNNNNNNNNNNNNNNNNNNNNNNNNNNNNNNNNNNNNNNNNNNNNNNNNNNNNNNNNNNNNNNNNNNNNNNNNNNNNNNNNNNNNNNNNNNNNNNNNNNNNNNNNNNNNNNNNNNNNNNNNNNNNNNNNNNNNNNNNNNNNNNNNNNNNNNNNNNNNNNNNNNNNNNNNNNNNNNNNNNNNNNNNNNNNNNNNNNNNNNNNNNNNNNNNNNNNNNNNNNNNNNNNNNNNNNNNNNNNNNNNNNNNNNNNNNNNNNNNNNNNNNNNNNNNNNNNNNNNNNNNNNNNNNNNNNNNNNNNNNNNNNNNNNNNNNNNNNNNNNNNNNNNNNNNNNNNNNNNNNNNNNNNNNNNNNNNNNNNNNNNNNNNNNNNNNNNNNNNNNNNNNNNNNNNNNNNNNNNNNNNNNNNNNNNNNNNNNNNNNNNNNNNNNNNNNNNNNNNNNNNNNNNNNNNNNNNNNNNNNNNNNNNNNNNNNNNNNNNNNNNNNNNNNNNNNNNNNNNNNNNNNNNNNNNNNNNNNNTGGCAGTGGGGATGTGCATGTGTGCACGACGCAGATGCATCACACCGTACGAACTGACACCAGGAGCTACCGTCCCTTTCCTGCTTAGCCTAATATGCTGCATCAGAACAGCTAAAGCGGCCACATACCAAGAGGCTGCGGTATACCTGTGGAATGAGCAGCAACCTTTGTTTTGGCTACAAGCCCTTATTCCGCTGGCAGCCCTGATTGTCCTATGCAACTGTCTGAGACTCTTACCATGCTGCTGTAAAACGTTGGCTTTTTTAGCCGTAATGAGCGTCGGTGCCCACACTGTGAGCGCGTANNNNNNNNNNNNNNNNNNNNNNNNNNNNNNNNNNNNNNNNNNNNNNNNNNNNNNNNNNNNNNNNNNNNNNNNNNNNNNNNNNNNNNNNNNNNNNNNNNNNNNNNNNNNNNNNNNNNNNNNNNNNNNNNNNNNNNNNNNNNNNNNNNNNNNNNNNNNNNNNNNNNNNNNNNNNNNNNNNNNNNNNNNNNNNNNNNNNNNNNNNNNNNNNNNNNNNNNNNNNNNNNNNNNNNNNNNNNNNNNNNNNNNNNNNNNNNNNNNNNNNNNNNNNNNNNNNNNNNNNNNNNNNNNNNNNNNNNNNNNNNNNNNNNNNNNNNNNNNNNNNNNNNNNNNNNNNNNNNNNNNNNNNNNNNNNNNNNNNNNNNNNNNNNNNNNNNNNNNNNNNNNNNNNNNNNNNNNNNNNNNNNNNNNNNNNNNNNNNNNNNNNNNNNNNNNNNNNNNNNNNNNNNNNNNNNNNNNNNNNNNNNNNNNNNNNGCCAAATTCATTGTGGGGCCAATGTCTTCAGCCTGGACACCTTTCGACAACAAAATTGTGGTGTACAAAGGTGACGTCTATAACATGGACTACCCGCCCNTTGGCGCAGGAAGACCAGGACNATTTGGCGATATNCAAAGTCGNNCACCTNNGNGTAAAGACGTCNNTGCTAATACACAACTGGTACTGCAGNGACCNGCTGCNGGTACGGTACATGTGCCNTACNCTCAGGCACCATCNGGCTTTNAGTATNNGCNNAAAGAACGANNGGCGTCGCTGCAGCACACAGCACCATTTGGCTGCCAAATAGCAACAAACCCGGTAAGAGCGGTGAATTGCGCCGTAGGGAACATGCCCATCTCCATCGACATACCGGATGCGGCCTTCATTAGGGTCGTCGACGCGCCCTCTTTAACGGACATGTCGTGCGAGGTACCAGCCTGCACCCATTCCTCAGATTTCGGGGGCGTCGCCATTATTAAATATGCAGCCAGCAAGAAAGGCAAGTGTGCGGTGCATTCGATGAC-------------------------------------------------------------------------------------------------------------------------------------------------------------------------------------------------------------------------------------------------------------------------------------------------------------------------------
		</sequence>
		<sequence>
			<taxon idref="MT877209|Brazil|CE|2017-04-16"/>
			------------------------------------------------------------GCGTACCCCATGTTTGAGGTGGAACCCAGGCAGGTCACACCGAATGACCATGCTAATGCTAGAGCGTTCTCGCATCTAGCTATAAAACTAATAGAGCAGGAAATTGATCCCGACTCAACCATCCTGGACATCGGCAGTGCACCAGCAAGGAGGATGATGTCGGACAGGAAGTACCACTGCGTCTGCCCGATGCGCAGCGCAGAAGATCCCGAGAGACTCGCCAATTATGCGAGAAAGCTAGCATCTGCTGCAGGAAAAGTCCTGGACAGAAACATCTCTGGAAAGATCGGGNNNNNNNNNNNNNNNNNNNNNNNNNNNNNNNNNNNNNNNNNNNNNNNNNNNNNNNNNNNNNNNNNNNNNNNNNNNNNNNNNNNNNNNNNNNNNNNNNNNNNNNNNNNNNNNNNNNNNNNNNNNNNNNNNNNNNNNNNNNNNNNNNNNNNNNNNNNNNNNNNNNNNNNNNNNNNNNNNNNNNNNNNNNNNACCCCGTTCATGTACAATGCCATGGCGGGTGCCTACCCCTCATATTCNNNNAACTNGGNNGACGANCANGTACTGAAGGCTAAGAACATANGNTTATGNTCAACAGANCNGACGGAAGGTNGACGAGGTANNNTGTCTNTTATGANNNGGAAGNAGCNNAAACCNNGTGACCNNGTGCTGTNNTCAGTNNNGTNAANGNNCNNNCNNNNNAGNCGCNAGCTNCNNNAGAGCTGGCACNTACCATCGGTGTTNCATCTNAAGGGCNAACTCAGCTTCACATGCCGCTGTGATACAGTGGTTTCGTGCGAGGGCTACGTCGTTAAGAGAATAACGATGAGCCCAGGCCTTTATGGAAAAACCACAGGGTATGCGGTAACCCACCACGCAGACGGATTCTTGATGTGCAAGACTACCGACACGGTTGACGGCGAAAGAGTGTCATTCTCGGTGTGCACATACGTGCCGGCGACCATTTGTGATCAAATGACCGGCATCCTTGCTACAGAAGTCACGCCGGAGGATGCACAGAAGCTGTTGGTGGGGCTGAACCAGAGAATAGTGGTTAACGGCAGAACGCAACGGAATACGAACACCATGAAAAACTATCTGCTTCCCGTGGTCGCCCAAGCCTTCAGTAAGTGGGCAAAGGAGTGCCGGAAAGACATGGAAGATGAAAAACTCCTGGGGGTCAGAGAAAGAACACTGACCTGCTGCTGTCTATGGGCATTCAAGAAGCAGAAAACACACACGGTCTACAAGAGGCCTGATACCCAGTCAATTCAGAAGGTTCAGGCCGAGTTTGACAGCTTTGTGGTACCGAGCCTGTGGTCGTCCGGGTTGTCAATCCCCTTGAGGACTAGAATCAAATGGTTGTTAAGCAAGGTGCCAAAAACCGACCTGATCCCATATAGCGGGGACGCCCAAGAAGCCCGGGACGCAGAAAAAGAAGCAGAGGAAGAACGAGAAGCAGAACTGACTCGTGAAGCCCTACCACCTCTACAGGCAGCACAGGAAGATGTTCAGGTCGAAATCGACGTGGAACAGCTTGAGGACAGAGCGGGTGCAGGAANNNNNNNNNNNNNNNNNNNNNNNNNNNNNNNNNNNNNNNNNNNNNNNNNNNNNNNNNNNNNNNNNNNNNNNNNNNNNNNNNNNNNNNNNNNNNNNNNNNNNNNNNNNNNNNNNNNNNNNNNNNNNNNNNNNNNNNNNNNNNNNNNNNNNNNNNNNNNNNNNNNNNNNNNNNNNNNNNNNNNNNNNNNNNNNNNNNNNNNNNNNNNNNNNNNNNNNNNNNNNNNNNNNNNNNNNNNNNNNNNNNNNNNNNNNNNNNNNNNNNNNNNNNNNNNNNNNNNNNNNNNNNNNNNNNNNNNNNNNNNNNNNNNNNNNNNNNNNNNNNNNNNNNNNNNNNNNNNNNNNNNNNNNNNNNNNNNNNNNNNNNNNNNNNNNNNNNNNNNNNNNNNNNNNNNNNNNNNNNNNNNNNNNNNNNNNNNNNNNNNNNNNNNNNNNNNNNNNNNNNGACTGGTACTGGTGGGCGACTTGACTAATCCGCCCTACCACGAATTCGCATATGAAGGGCTAAAAATCCGCCCTGCCTGCCCATACAAAATTGCAGTCATAGGAGTCTTCGGAGTACCAGGATCTGGCAAGTCAGCTATTATCAAGAACCTAGTTACCAGGCAAGACCTGGTGACTAGCGGAAAGAAAGAAAACTGCCAAGAAATCACCACCGACGTGATGAGACAGAGAGGTCTAGAGATATCTGCACGTACGGTTGACTCGCTGCTCTTGAATGGATGCAACAGGCCAGTCGACGTGTTGTACGTAGACGAGGCGTTTGCGTGCCACTCTGGAACGTTACTTGCTTTGATCGCCTTGGTTAGACCAAGGCAGAAAGTTGTACTCTGTGGTGACCCGAAGCAGTGCGGCTTCTTCAATATGATGCAGATGAAAGTCAACTATAATCACAACATCTGCACCCAAGTGTACCACAAAAGTATCTCCAGGCGGTGTACACTGCCTGTGACCGCCATTGTGTCATCGTTGCATTACGAAGGCAAAATGCGCACTACGAATGAGTACAACAAGCCGATTGTAGTGGACACTACAGGCTCAACAAAACCTGACCCTGGAGATCTCGTGTTAACGTGCTTCAGAGGGTGGGTTAAACAACTGCAAATTGACTATCGTGGATACGAGGTCATGACAGCAGCCGCATCCCAAGGGTTAACCAGAAAAGGAGTTTATGCAGTTAGGCAGAAAGTTAATGAAAACCCGCTCTATGCATCAACGTCAGAGCACGTCAACGNNNNNNNNNNGNNNNNNNNNNNNNNNNNNNNNNNNNNNNNNNNNNNNNNNNNNNNNNNNNNNNNNNNNNNNNNNNNNNNNNNNNNNNNNNNNNNNNNNNNNNNNNNNNNNNNNNNNNNNNNNNNNNNNNNNNNNNNNNNNNNNNNNNNNNNNNNNNNNNNNNNNNNNNNNNNNNNNNNNNNNNNNNNNNNNNNNNNNNNNNNNNNNNNNNNNNNNNNNNNNNNNNNNNNNNNNNNGGGGATAAAACTAAATGATAGGCAGTGGTCCCAGATAATTCAAGCCTTCAAAGAAGATAAAGCATACTCACCTGAAGTAGCCCTGAATGAAATATGCACGCGCATGTATGGGGTGGATTTAGACAGTGGGCTATTTTCTAAACCATTGGTGTCTGTGTATTACGCGGATAATCACTGGGATAATAGGCCTGGAGGGAAGATGTTCGGATTCAACCCCGAGGCAGCATCCATTCTAGAAAGAAAGTATCCATTCACAAAAGGGAAGTGGAACATCAACAAGNNNNNNNNNNNNNNNNNNNNNNNNNNNNNNNNNNNNNNNNNNNNNNNNNNNNNNNNNNNNNNNNNNNNNNNNNNNNNNNNNNNNNNNNNNNNNNNNNNNNNNNNNNNNNNNNNNNNNNNNNNNNNNNNNNNNNNNNNNNNNNNNNNNNNNNNNNNNNNNNNNNNNNNNNNNNNNNNNNNNNNNNNNNNNNNNNNNNNNNNNNNNNNNNNNNNNNNNNNNNNNNNNNNNNNNNNNNNNNNNNNNNNNNNNNNNNNNNNNNNNNNNNNNNNNNNNNNNNNNNNNNNNNNNNNNNNNNNNNNNNNNNNNNNNNNNNNNNNNNNNNNNNNNNNNNNNNNNNNNNNNNNNNNNNNNNNNNNNNNNNNNNNNNNNNNNNNNNNNNNNNNNNNNNNNNNNNNNNNNNNNNNNNNNNNNNNNNNNNNNNNNNNNNNNNNNNNNNNNNNNNNTAGAACCAGTGAACGAGTCATCTGCGTGTTGGGACGCAAGTTCAGATCGTCTAGAGCGTTGAAACCACCATGTGTCACCAGCAACACTGAGATGTTTTTCCTATTCAGCAACTTTGACAATGGCAGAAGGAATTTCACAACTCATGTCATGAATAATCAACTGAATGCAGCCTTTGTAGGACAGGCCACCCGAGCAGGATGTGCACCGTCGTACCGGGTAAAACGCATGGACATCGCGAAGAACGATGAAGAGTGCGTAGTTAACGCCGCTAACCCTCGCGGGTTACCGGGTGACGGTGTTTGCAAGGCAGTATACAAAAAATGGCCGGAGTCCTTTAAGAATAGTGNNNNNNNNNNNNNNNNNNNNNNNNNNNNNNNNNNNNNNNNNNNNNNNNNNNNNNNNNNNNNNNNNNNNNNNNNNNNNNNNNNNNNNNNNNNNNNNNNNNNNNNNNNNNNNNNNNNNNNNNNNNNNNNNNNNNNNNNNNNNNNNNNNNNNNNNNNNNNNNNNNNNNNNNNNNNNNNNNNNNNNNNNNNNNNNNNNTACTCAGGAGGGAAAGATAGGCTGACCCAGTCACTGAACCACCTCTTCACAGCCATGGACTCGACGGATGCAGACGTGGTCATCTACTGTCGCGACAAAGAATGGGAGAAGAAAATATCCGAGGCCATACAGATGCGGACTCAAGTGGAGTTGCTGGATGAGCACATCTCCATAGACTGCGATATTGTTCGCGTGCACCCTGACAGCAGCTTGGCAGGCAGAAAAGGATACAGCACCACGGAAGGCGCACTGTACTCATATCTAGAAGGGACTCGTTTTCACCAGACGGCAGTGGACATGGCAGAGATATATACTATGTGGCCAAAGCAAACAGAGGCCAACGAGCAAGTCTGCCTATATGCCCTGGGGGAAAGTATTGAATCGATCAGGCAGAAATGCCCGGTGGATGATGCAGATGCATCGTCTCCTCCAAAAACTGTCCCGTGCCTTTGCCGTTACGCCATGACTCCGGAACGCGTCACCCGACTTCGCATGAACCACGTCACAAGTATAATCGTGTGTTCCTCGTTTCCCCTTCCAAAGTACAAAATAGAAGGAGTGCAAAAAGTCAAATGCTCTAAGGTAATGCTATTTGACCACAACGTGCCATCACGCGTAAGTCCAAGGGAATATAGATCTTCCCCGGAGGCTGCACAGGAAGCGAGTACAACCACGTCACTGACGCATAGCCAATTTGACCTAAGCGTTGACGGCGAGATACTACCCGTCCCGTCAGATCTGGATGCTGACGCCCCAGCCCTAGAACCAGCTCTAGACGACAGGGCGACACACACGTTGCCATCCACAACCGGAAACCTTGCGGCCGTGTCTGACTGGGTAATGAGCACCGTACCTGTCGCGCCGCCCAGAAGAAGGCGAGGGAGAAACCTGACTGTGACATGCGACGAGAGAGAAGGGAACATAACACCCATGGCTAGCGTCCGATTCTTTAGGGCAGAGCTGCGTCCGGTCGTACAAGAAACAGCGGAGACGCGTGACACAGCAATGTCTCTTCAGGCACCGCCGAGTACCGCCACGGAACTGAATCATCCGCCGATCTCCTTCGGAGCACCAAGCGAGACGTTCCCCATTACATTTGGGGACTTCAACGAAGGAGAAATCGAAAGCTTGTCTTCTGAGCTGCTAACTTTCGGAGACTTCCTACCCGGAGAAGTGGATGATTTGACAGATAGCGACTGGTCCACGTGCTCAGACACGGACGACGAGTTANNNCTAGACAGGGCAGGTGGGTATATATTCTCGTCGGACACCGGTCCAGGTCATTNNNNNNNNNNNNNNNNNNNNNNNNNNNNNNNNNNNNNNNNNNNNNNNNNNNNNNNNNNNNNNNNNNNNNNNNNNNNNNNNNNNNNNNNNNNNNNNNNNNNNNNNNNNNNNNNNNNNNNNNNNNNNNNNNNNNNNNNNNNNNNNNNNNNNNNNNNNNNNNNNNNNNNNNNNNNNNNNNNNNNNNNNNNNNNNNNNNNNNNNNNNNNNNNNNNNNNNNNNNNNNNNNNNNNNNNNNNNNNNNNNNNNNNNNNNNNNNNNNNNNNNNNNNNNNNNNNNNNNNNNNNNNNNNNNNNNNNNNNNNNNNNNNNNNNNNNNNNNNNNNNNNNNNNNNNNNNNNNNNNNNNNNNNNNNNNNNNNNNNNNNNNNNNNNNNNNNNNNNNNNNNNNNNNNNNNNNNNNNNNNNNNNNNNNNNNNNNNNNNNNNNNNNNNNNNNNNNNNNNNNNNNNNNNNNNNNNNNNNNNNNNNNNNNAACNNANGNGCTANCCGAAACAGCACGCTTACCATGCGCCCTCCATCNNNAGCGCNGTNNNNNNNNNNNNNNNNNNNNNNNNNNNNNNNNNNNNNNNNNNNNNNNNNNNNNNNNNNNNNNNNNNNNNNNNNNNNNNNNNNNNNNNNNNNNNNNNNNNNNNNNNNNNNNNNNNNNNNNNNNNNNNNNNNNNNNNNNNNNNNNNNNNNNNNNNNNNNNNNNNNNNNNNNNNNNNNNTTAGGATAACAACTGAGAATTTAACAACCTATGTTACTAAACTAAAAGGGCCAAAAGCAGCAGCGCTATTTGCAAAAACCCACAATCTGCTGCCACTGCAGGAAGTACCAATGGATAGGTTCACAGTAGATATGAAAAGGGACGTGAAGGTGACTCCTGGTACAAAGCACACAGAGGAAAGACCTAAGGTGCAGGTTATACAGGCGGCTGAACCCTTGGCGACAGCATACCTATGTGGGATTCACAGAGAGCTGGTTAGGAGGCTGAACGCCGTCCTCCTACCCAATGTACATACACTATTTGATATGTCTGCCGAGGATTTCGATGCCATCATAGCCGCACACTTTAAGCCAGGAGACACTGTTTTAGAAACGGACATAGCCTCCTTTGACAAGAGCCAAGATGATTCACTTGCGCTTACTGCCTTGATGTTGTTAGAAGATTTAGGGGTGGATCACTCCCTGTTGGACTTGATAGAGGCCGCTTTTGGAGAGATTTCCAGCTGTCATCTACCGACAGGTACGCGCTTCAAGTTCGGCGCCATGATGAAATCTGGTATGTTCCTAACTCTGTTCGTCAACACATTGCTAAACATCACCATCGCTAGCCGCGTGCTGGAAGATCGTCTGACAAAATCCGCGTGCGCGGCCTTCATCGGCGACGACAACATAATACATGGAGTCGTCTCCGATGAATTGATGGCAGCCAGATGCGCCACTTGGATGAACATGGAAGTGAAGATCATAGATGCAGTTGTATCCTTGAAAGCCCCTTACTTTTGTGGAGGGTTTATACTGCACGATACTGTGACGGGAACAGCCTGCAGAGTGGCAGACCCGCTAAAAAGGCTATTCAAACTGGGCAAACCGCTAGCGGCAGGTGACGAACAAGATGAAGATAGAAGACGAGCGCTGGCTGACGAAGTGATCAGATGGCAACGAACAGGGCTAATTGATGAGTTGGAGAAAGCGGTATACTCTAGGTATGAAGTGCAGGGTATATCAGTTGTGGTAATGTCCATGGCCACCTTTGCAAGCTCCAGATCTAACTTCGAGAAGCTCAGAGGACCCGTCATAACCTTGTACGGCGGTCCTAAANNNATGGAGTACATCCCAACCCAAACTTTTTACAATAGGAGGTACCAGCCTCGACCCTGGACTCCGCGCCCCACTATCCAAGTAATCAGGCCCAGACCGCGCCCTCAGAGGCAAGCCGGGCAACTTGCCCAGCTGATCTCAGCAGTTAATAAACTGACAATGCGCGCGGTACCCCAACAGAAGCCACGCAGGAATCGGAAGAATAAGAAGCAAAAGCAAAAGCGACAGGCGCCACAAAACAACACAAACCAAAAGAAGCAGCCGCCTAAAAAGAAACCAGCTCAAAAGAAAAAGAAGCCGGGCCGCAGAGAGAGGATGTGCATGAAAATCGAAAATGATTGTATTTTTGAAGTCAAGTATGAAGGTAAGGTAACAGGTTACGCGTGCTTGGTGGGGGACAAAGTAATGAAACCAGCACACGTAAAGGGGACCATCGATAACGCGGACCTGGCCAAACTGGCCTTTAAGCGGTCATCTAAGTATGACCTTGAATGCGCGCAGATACCCGTGCACATGAAGTCCGACGCTTCGAAGTTCACCCATGAGAAACCAGAGGGGTACTACAACTGGCACCACGGAGCAGTACAGTACTCAGGAGGCCGGTTCACCATCCCCACAGGTGCTGGCAAACCAGGGGACAGCGGCAGACCGATCTTCGACAACAAGGGACGCGTGGTGGCCATAGTCTTAGGAGGAGCTAATGAAGGAGCCCGTACAGCCCTCTCGGTGGTGACCTGGAATAAAGACATTGTCACTAAAATCACCCCCGAGGGGGCCGAAGAGTGGAGTCTTGCCATCCCAGTCATGTGCCTGCTGGCAAATACCACGTTCCCCTGCTCCCAGCCCCCTTGCACTCCCTGCTGCTATGAAAGGGAACCAGAGGAAACCCTACGCATGCTTGAGGACAACGTCATGAGACCTGGGTACTATCAGCTGCTACAAGCATCCTTAACATGTTCTCCCCACCGTCAGCGACGCAGTACCAAGGACAACTTCAATGTCTATAAAGCCACAAGACCGTACTTAGCTCACTGTCCCGACTGTGGAGAAGGGCACTCGTGCCATAGTCCCGTAGCATTAGAACGCATCAGAAATGAAGCGACAGACGGGACGCTGAAAATCCAGGTCTCCTTGCAAATCGGAATAAAGACGGATGATAGCCACGATTGGACCAAGCTGCGTTANNNNNNNNNNNNNNNNNNNNNNNNNNNNNNNNNNNNNNNNNNNNNNNNNNNNNNNNNNNNNNNNNNNNNNNNNNNNNNNNNNNNNNNNNNNNNNNNNNNNNNNNNNNNNNNNNNNNNNNNNNNNNNNNNNNNNNNNNNNNNNNNNNNNNNNNNNNNNNNNNNNNNNNNNNNNNNNNNNNNNNNNNNNNNNNNNNNNNNNNNNNNNNNNNNNNNNNNNNNNNNNNNNNNNNNNNNNNNNNNNNNNNNNNNNNNNNNNNNNNNNNNNNNNNNNNNNNNNNNNNNNNNNNNNNNNNNNNNNNNNNNNNNNNNNNNNNNNNNNNNNNNNNNNNNNNNNNNNNNNNNNNNNNNNNNNNNNNNNNNNNNNNNNNNNNNNNNNNNNNNNNNNNNNNNNNNNNNNNNNNNNNNNNNNNNNNNNNNNNNNNNNNNNNNNNNNNNNNNNNNNNNNNNNNNNNNNNNNNNNNNNNNNNNNNNNNNNNNNNNNNNNNNNNNNNNNNNNNNNNNNNNNNNNNNNNNNNNNNNNNNNNNNNNNNNNNNNNNNNNNNNNNNNNNNNNNNNNNNNNNNNNNNNNNNNNNNNNNNNNNNNNNNNNNNNNNNNNNNNNNNNNNNNNNNNNNNNNNNNNNNNNNNNNNNNNNNNNNNNNNNNNNNNNNNNNNNNNNNNNNNNNNNNNNNNNNNNNNNNNNNNNNNNNNNNNNNNNNNNNNNNNNNNNNNNNNNNNNNNNNNNNNNNNNNNNNNNNNNNNNAGTCGTGCTAACCGTGCCGACTGAAGGGCTCGAGGTCACGTGGGGTAACAACGAGCCGTATAAGTATTGGCCGCAGTTATCTACAAACGGTACAGCCCATGGCCACCCGCATGAGATAATTCTGTATTATTATGAGCTGTACCCTACTATGACTGTAGTAGTTGTGTCAGTGGCCTCGTTCGTACTCCTGTCGATGGTGGGTGTGGCAGTGGGGATGTGCATGTGTGCACGACGCAGATGCATCACACCGTACGAACTGACACCAGGAGCTACCGTCCCTTTCCTGCTTAGCCTAATATGCTGCATCAGAACAGCTAAAGCGGCCACATACCAAGAGGCTGCGGTATACCTGTGGAATGAGCAGCAACCTTTGTTTTGGCTACAAGCCCTTATTCCGCTGGCAGCCCTGATTGTCCTATGCAACTGTCTGAGACTCTTACCATGCTGCTGTAAAACGTTGGCTTTTTTAGCCGTAATGAGCGTCGGTGCCCACACTGTGAGCGCGTANNNNNNNNNNNNNNNNNNNNNNNNNNNNNNNNNNNNNNNNNNNNNNNNNNNNNNNNNNNNNNNNNNNNNNNNNNNNNNNNNNNNNNNNNNNNNNNNNNNNNNNNNNNNNNNNNNNNNNNNNNNNNNNNNNNNNNNNNNNNNNNNNNNNNNNNNNNNNNNNNNNNNNNNNNNNNNNNNNNNNNNNNNNNNNNNNNNNNNNNNNNNNNNCAAAAACCTACCTGACTACAGCTGTAAGGTCTTCACCGGCGTCTACCCATTTATGTGGGGCGGAGCCTACTGCTTCTGCGACGCTGAAAACACGCAATTGAGCGAAGCACACGTGGAGAAGTCCGAATCATGCAAAACAGAATTTGCATCAGCATACAGGGCTCATACCGCATCCGCATCAGCTAAGCTCCGCGTCCTTTACCAAGGAAATAACATCACTGTAACTGCCTATGCTAACGGCGACCATGCCGTCACAGTTAAGGACGCCAAATTCATTGTGGGGCCAATGTCTTCAGCCTGGACACCTTTCGACAACAAAATTGTGGTGTACAAAGGTGACGTCTATAACATGGACTACCCGCCCTTTGGCGCAGGAAGACCAGGACAATTTGGCGATATCCAAAGTCGCACACCTGAGAGTAAAGACGTCTATGCTAATACACAACTGGTACTGCAGAGACCGGCTGCGGGTACGGTACATGTGCCATACTCTCAGGCACCATCTGGCTTTAAGTATTGGCTAAAAGAACGAGGGGCGTCGCTGCAGCACACAGCACCATTTGGCTGCCAAATAGCAACAAACCCGGTAAGAGCGGTGAATTGCGCCGTAGGGAACATGCCCATCTCCATCGACATACCGGATGCGGCCTTCATTAGGGTCGTCGACGCGCCCTCTTTAACGGACATGTCGTGCGAGGTACCAGCCTGCACCCATTCCTCAGATTTCGGGGGCGTCGCCATTATTAAATATGCAGCCAGCAAGAAAGGCAAGTGTGCGGTGCATTCGATGAC-------------------------------------------------------------------------------------------------------------------------------------------------------------------------------------------------------------------------------------------------------------------------------------------------------------------------------
		</sequence>
		<sequence>
			<taxon idref="MT877208|Brazil|CE|2017-03-22"/>
			------------------------------------------------------------GCGTACCCCATGTTTGAGGTGGAACCCAGGCAGGTCACACCGAATGACCATGCTAATGCTAGAGCGTTCTCGCATCTAGCTATAAAACTAATAGAGCAGGAAATTGATCCCGACTCAACCATCCTGGACATCGGCAGTGCACCAGCAAGGAGGATGATGTCGGACAGGAAGTACCACTGCGTCTGCCCGATGCGCAGCGCAGAAGATCCCGAGAGACTCGCCAATTATGCGAGAAAGCTAGCATCTGCTGCAGGAAAAGTCCTGGACAGAAACATCTCTGGAAAGATCGGGGACTTACAAGCAGTAATGGCCGTGCCAGACACGGAGACGCCAACATTCTGCTTGCACACAGATGTCTCATGTAGACAGAGAGCAGACGTCGCGATATACCAAGACGTCTATGCTGTACACGCACCCACGTCGCTATACCACCAGGCGATTAAAGGGGTCCGAGTGGCGTACTGGGTAGGGTTCGACACAACCCCGTTCATGTACAATGCCATGGCGGGTGCCTACCCCTCATATTCGACAAACTGGGCAGACGAGCAGGTACTGAAGGCTAAGAACATAGGATTATGTTCAACAGACCTGACGGAAGGTAGACGAGGTAAATTGTCTATTATGAGAGGGAAGAAGCTAAAACCGTGTGACCGTGTGCTGTTCTCAGTAGGGTCAACGCTCTACCCGGAAAGCCGCAAGCTACTTAAGAGCTGGCACTTACCATCGGTGTTCCATCTAAAGGGCAAACTCAGCTTCACATGCCGCTGTGATACAGTGGTTTCGTGCGAGGGCTACGTCGTTAAGAGAATAACGATGAGCCCAGGCCTTTATGGAAAAACCACAGGGTATGCGGTAACCCACCACGCAGACGGATTCTTGATGTGCAAGACTACCGACACGGTTGACGGCGAAAGAGTGTCATTCTCGGTGTGCACATACGTGCCGGCGACCATTTGTGATCAAATGACCGGCATCCTTGCTACAGAAGTCACGCCGGAGGATGCACAGAAGCTGTTGGTGGGGCTGAACCAGAGAATAGTGGTTAACGGCAGAACGCAACGGAATACGAACACCATGAAAAACTATCTGCTTCCCGTGGTCGCCCAAGCCTTCAGTAAGTGGGCAAAGGAGTGCCGGAAAGACATGGAAGATGAAAAACTCCTGGGGGTCAGAGAAAGAACACTGACCTGCTGCTGTCTATGGGCATTCAAGAAGCAGAAAACACACACGGTCTACAAGAGGCCTGATACCCAGTCAATTCAGAAGGTTCAGGCCGAGTTTGACAGCTTTGTGGTACCGAGCCTGTGGTCGTCCGGGTTGTCAATCCCCTTGAGGACTAGAATCAAATGGTTGTTAAGCAAGGTGCCAAAAACCGACCTGATCCCATATAGCGGGGACGCCCAAGAAGCCCGGGACGCAGAAAAAGAAGCAGAGGAAGAACGAGAAGCAGAACTGACTCGTGAAGCCCTACCACCTCTACAGGCAGCACAGGAAGATGTTCAGGTCGAAATCGACGTGGAACAGCTTGAGGACAGAGCGGGTGCAGGAANNNNNNNNNNNNNNNNNNNNNNNNNNNNNNNNNNNNNNNNNNNNNNNNNNNNNNNNNNNNNNNNNNNNNNNNNNNNNNNNNNNNNNNNNNNNNNNNNNNNNNNNNNNNNNNNNNNNNNNNNNNNNNNNNNNNNNNNNNNNNNNNNNNNNNNNNNNNNNNNNNNNNNNNNNNNNNNNNNNNNNNNNNNNNNNNNNNNNNNNNNNNNNNNNNNNNNNNNNNNNNNNNNNNNNNNNNNNNNNNNNNNNNNNNNNNNNNNNNNNNNNNNNNNNNNNNNNNNNNNNNNNNNNNNNNNNNNNNNNNNNNNNNNNNNNNNNNNNNNNNNNNNNNNNNNNNNNNNNNNNNNNNNNNNNNNNNNNNNNNNNNNNNNNNNNNNNNNNNNNNNNNNNNNNNNNNNNNNNNNNNNNNNNNNNNNNNNNNNNNNNNNNNNNNNNNNNNNNNNNNGACTGGTACTGGTGGGCGACTTGACTAATCCGCCCTACCACGAATTCGCATATGAAGGGCTAAAAATCCGCCCTGCCTGCCCATACAAAATTGCAGTCATAGGAGTCTTCGGAGTACCAGGATCTGGCAAGTCAGCTATTATCAAGAACCTAGTTACCAGGCAAGACCTGGTGACTAGCGGAAAGAAAGAAAACTGCCAAGAAATCACCACCGACGTGATGAGACAGAGAGGTCTAGAGATATCTGCACGTACGGTTGACTCGCTGCTCTTGAATGGATGCAACAGGCCAGTCGACGTGTTGTACGTAGACGAGGCGTTTGCGTGCCACTCTGGAACGTTACTTGCTTTGATCGCCTTGGTTAGACCAAGGCAGAAAGTTGTACTCTGTGGTGACCCGAAGCAGTGCGGCTTCTTCAATATGATGCAGATGAAAGTCAACTATAATCACAACATCTGCACCCAAGTGTACCACAAAAGTATCTCCAGGCGGTGTACACTGCCTGTGACCGCCATTGTGTCATCGTTGCATTACGAAGGCAAAATGCGCACTACGAATGAGTACAACAAGCCGATTGTAGTGGACACTACAGGCTCAACAAAACCTGACCCTGGAGATCTCGTGTTAACGTGCTTCAGAGGGTGGGTTAAACAACTGCAAATTGACTATCGTGGATACGAGGTCATGACAGCAGCCGCATCCCAAGGGTTAACCAGAAAAGGAGTTTATGCAGTTAGGCAAAAAGTTAATGAAAACCCGCTCTATGCATCAACGTCAGAGCACGTCAACGTACTCCTAACGCGTACGGAAGGTAAACTGGTATGGAAGACACTTTCCGGTGACCCGTGGATAAAGACGCTGCAGAACCCACCGAAAGGAAACTTCAAAGCAACTATCAAGGAGTGGGAGGTGGAGCATGCATCAATAATGGCGGGCATCTGCAGTCACCAAATGACCTTTGATACATTCCAAAACAAAGCCAATGTTTGTTGGGCTAAGAGCTTGGTCCCTATCCTCGAAACAGCGGGGATAAAACTAAATGATAGGCAGTGGTCCCAGATAATTCAAGCCTTCAAAGAAGATAAAGCATACTCACCTGAAGTAGCCCTGAATGAAATATGCACGCGCATGTATGGGGTGGATTTAGACAGTGGGCTATTTTCTAAACCATTGGTGTCTGTGTATTACGCGGATAATCACTGGGATAATAGGCCTGGAGGGAAGATGTTCGGATTCAACCCCGAGGCAGCATCCATTCTAGAAAGAAAGTATCCATTCACAAAAGGGAAGTGGAACATCAACAAGNNNNNNNNNNNNNNNNNNNNNNNNNNNNNNNNNNNNNNNNNNNNNNNNNNNNNNNNNNNNNNNNNNNNNNNNNNNNNNNNNNNNNNNNNNNNNNNNNNNNNNNNNNNNNNNNNNNNNNNNNNNNNNNNNNNNNNNNNNNNNNNNNNNNNNNNNNNNNNNNNNNNNNNNNNNNNNNNNNNNNNNNNNNNNNNNNNNNNNNNNNNNNNNNNNNNNNNNNNNNNNNNNNNNNNNNNNNNNNNNNNNNNNNNNNNNNNNNNNNNNNNNNNNNNNNNNNNNNNNNNNNNNNNNNNNNNNNNNNNNNNNNNNNNNNNNNNNNNNNNNNNNNNNNNNNNNNNNNNNNNNNNNNNNNNNNNNNNNNNNNNNNNNNNNNNNNNNNNNNNNNNNNNNNNNNNNNNNNNNNNNNNNNNNNNNNNNNNNNNNNNNNNNNNNNNNNNNNNNNNNNNTAGAACCAGTGAACGAGTCATCTGCGTGTTGGGACGCAAGTTCAGATCGTCTAGAGCGTTGAAACCACCATGTGTCACCAGCAACACTGAGATGTTTTTCCTATTCAGCAACTTTGACAATGGCAGAAGGAATTTCACAACTCATGTCATGAATAATCAACTGAATGCAGCCTTTGTAGGACAGGCCACCCGAGCAGGATGTGCACCGTCGTACCGGGTAAAACGCATGGACATCGCGAAGAACGATGAAGAGTGCGTAGTTAACGCCGCTAACCCTCGCGGGTTACCGGGTGACGGTGTTTGCAAGGCAGTATACAAAAAATGGCCGGAGTCCTTTAAGAATAGTGNNNNNNNNNNNNNNNNNNNNNNNNNNNNNNNNNNNNNNNNNNNNNNNNNNNNNNNNNNNNNNNNNNNNNNNNNNNNNNNNNNNNNNNNNNNNNNNNNNNNNNNNNNNNNNNNNNNNNNNNNNNNNNNNNNNNNNNNNNNNNNNNNNNNNNNNNNNNNNNNNNNNNNNNNNNNNNNNNNNNNNNNNNNNNNNNNNTACTCAGGAGGGAAAGATAGGCTGACCCAGTCACTGAACCACCTCTTCACAGCCATGGACTCGACGGATGCAGACGTGGTCATCTACTGTCGCGACAAAGAATGGGAGAAGAAAATATCCGAGGCCATACAGATGCGGACTCAAGTGGAGTTGCTGGATGAGCACATCTCCATAGACTGCGATATTGTTCGCGTGCACCCTGACAGCAGCTTGGCAGGCAGAAAAGGATACAGCACCACGGAAGGCGCACTGTACTCATATCTAGAAGGGACTCGTTTTCACCAGACGGCAGTGGACATGGCAGAGATATATACTATGTGGCCAAAGCAAACAGAGGCCAACGAGCAAGTCTGCCTATATGCCCTGGGGGAAAGTATTGAATCGATCAGGCAGAAATGCCCGGTGGATGATGCAGATGCATCGTCTCCTCCAAAAACTGTCCCGTGCCTTTGCCGTTACGCCATGACTCCGGAACGCGTCACCCGACTTCGCATGAACCACGTCACAAGTATAATTGTGTGTTCCTCGTTTCCCCTTCCAAAGTACAAAATAGAAGGAGTGCAAAAAGTCAAATGCTCTAAGGTAATGCTATTTGACCACAACGTGCCATCACGCGTAAGTCCAAGGGAATATAGATCTTCCCCGGAGGCTGCACAGGAAGCGAGTACAACCACGTCACTGACGCATAGCCAATTCGACCTAAGCGTTGACGGCGAGATACTACCCGTCCCGTCAGATCTGGATGCTGACGCCCCAGCCTTAGAACCAGCTCTAGACGACAGGGCGACACACACGTTGCCATCCACAACCGGAAACCTTGCGGCCGTGTCTGACTGGGTAATGAGCACCGTACCTGTCGCGCCGCCCAGAAGAAGGCGAGGGAGAAACCTGACTGTGACATGCGACGAGAGAGAAGGGAACATAACACCCATGGCTAGCGTCCGATTCTTTAGGGCAGAGCTGCGTCCGGTCGTACAAGAAACAGCGGAGACGCGTGACACAGCAATGTCTCTTCAGGCACCGCCGAGTACCGCCACGGAACTGAATCATCCGCCGATCTCCTTCGGAGCACCAAGCGAGACGTTCCCCATTACATTTGGGGACTTCAACGAAGGAGAAATCGAAAGCTTGTCTTCTGAGCTGCTAACTTTCGGAGACTTCCTACCCGGAGAAGTGGATGATTTGACAGATAGCGACTGGTCCACGTGCTCAGACACGGACGACGAGTTANNNCTAGACAGGGCAGGTGGGTATATATTCTCGTCGGACACCGGTCCAGGTCATTNNNNNNNNNNNNNNNNNNNNNNNNNNNNNNNNNNNNNNNNNNNNNNNNNNNNNNNNNNNNNNNNNNNNNNNNNNNNNNNNNNNNNNNNNNNNNNNNNNNNNNNNNNNNNNNNNNNNNNNNNNNNNNNNNNNNNNNNNNNNNNNNNNNNNNNNNNNNNNNNNNNNNNNNNNNNNNNNNNNNNNNNNNNNNNNNNNNNNNNNNNNNNNNNNNNNNNNNNNNNNNNNNNNNNNNNNNNNNNNNNNNNNNNNNNCCCTACTTACCGGACCACATATCCGGCGCCTGTGTACTCGCCTCCGATCAACGTCCGACTGTCCAACCCCGAGTCCGCAGTGGCAGCATGCAATGAGTTCCTAGCTAGAAACTATCCAACTGTCTCATCATACCAAATTACCGACGAGTATGATGCATATTTAGACATGGTGGACGGGTCGGAGAGTTGCCTGGATCGAGCGACATTCAATCCGTCAAAACTTAGGAGCTACCCGAAACAGCACGCTTACCATGCGCCCTCCATCAGAAGCGCTGTACCGTCCCCATTCCAGAACACACTACAGAATGTACTGGCAGCAGCCACGAAAAGAAACTGCAACGTCACACAGATGAGGGAATTACCCACTTTGGACTCAGCAGTATTCAACGTGGAGTGTTTTAAAAAATTCGCATGCAACCAAGAATACTGGGAAGAATTTGCTGCCAGCCCTATTAGGATAACAACTGAGAATTTAACAACCTATGTTACTAAACTAAAAGGGCCAAAAGCAGCAGCGCTATTTGCAAAAACCCACAATCTGCTGCCACTGCAGGAAGTACCAATGGATAGGTTCACAGTAGATATGAAAAGGGACGTGAAGGTGACTCCTGGTACAAAGCACACAGAGGAAAGACCTAAGGTGCAGGTTATACAGGCGGCTGAACCCTTGGCGACAGCATACCTATGTGGGATTCACAGAGAGCTGGTTAGGAGGCTGAACGCTGTCCTCCTACCCAATGTACATACACTATTTGATATGTCTGCCGAGGATTTCGATGCCATCATAGCCGCACACTTTAAGCCAGGAGACACTGTTTTAGAAACGGACATAGCCTCCTTTGACAAGAGCCAAGATGATTCACTTGCGCTTACTGCCTTGATGTTGTTAGAAGATTTAGGGGTGGATCACTCCCTGTTGGACTTGATAGAGGCCGCTTTTGGAGAGATTTCCAGCTGTCATCTACCGACAGGTACGCGCTTCAAGTTCGGCGCCATGATGAAATCTGGTATGTTCCTAACTCTGTTCGTCAACACATTGCTAAACATCACCATCGCTAGCCGCGTGCTGGAAGATCGTCTGACAAAATCCGCGTGCGCGGCCTTCATCGGCGACGACAACATAATACATGGAGTCGTCTCCGATGAATTGATGGCAGCCAGATGCGCCACTTGGATGAACATGGAAGTGAAGATCATAGATGCAGTTGTATCCTTGAAAGCCCCTTACTTTTGTGGAGGGTTTATACTGCACGATACTGTGACGGGAACAGCCTGCAGAGTGGCAGACCCGCTAAAAAGGCTATTCAAACTGGGCAAACCGCTAGCGGCAGGTGACGAACAAGATGAAGATAGAAGACGAGCGCTGGCTGACGAAGTGATCAGATGGCAACGAACAGGGCTAATTGATGAGTTGGAGAAAGCGGTATACTCTAGGTATGAAGTGCAGGGTATATCAGTTGTGGTAATGTCCATGGCCACCTTTGCAAGCTCCAGATCTAACTTCGAGAAGCTCAGAGGACCCGTCATAACTTTGTACGGCGGTCCTAAANNNATGGAGTACATCCCAACCCAAACTTTTTACAATAGGAGGTACCAGCCTCGACCCTGGACTCCGCGCCCCACTATCCAAGTAATCAGGCCCAGACCGCGCCCTCAGAGGCAAGCCGGGCAACTTGCCCAGCTGATCTCAGCAGTTAATAAACTGACAATGCGCGCGGTACCCCAACAGAAGCCACGCAGGAATCGGAAGAATAAGAAGCAAAAGCAAAAGCGACAGGCGCCACAAAACAACACAAACCAAAAGAAGCAGCCGCCTAAAAAGAAACCAGCTCAAAAGAAAAAGAAGCCGGGCCGCAGAGAGAGGATGTGCATGAAAATCGAAAATGATTGTATTTTTGAAGTCAAGTATGAAGGTAAGGTAACAGGTTACGCGTGCTTGGTGGGGGACAAAGTAATGAAACCAGCACACGTAAAGGGGACCATCGATAACGCGGACCTGGCCAAACTGGCCTTTAAGCGGTCATCTAAGTATGACCTTGAATGCGCGCAGATACCCGTGCACATGAAGTCCGACGCTTCGAAGTTCACCCATGAGAAACCAGAGGGGTACTACAACTGGCACCACGGAGCAGTACAGTACTCAGGAGGCCGGTTCACCATCCCCACAGGTGCTGGCAAACCAGGGGACAGCGGCAGACCGATCTTCGACAACAAGGGACGCGTGGTGGCCATAGTCTTAGGAGGAGCTAATGAAGGAGCCCGTACAGCCCTCTCGGTGGTGACCTGGAATAAAGACATTGTCACTAAAATCACCCCCGAGGGGGCCGAAGAGTGGAGTCTTGCCATCCCAGTCATGTGCCTGCTGGCAAATACCACGTTCCCCTGCTCCCAGCCCCCTTGCACTCCCTGCTGCTATGAAAGGGAACCAGAGGAAACCCTACGCATGCTTGAGGACAACGTCATGAGACCTGGGTACTATCAGCTGCTACAAGCATCCTTAACATGTTCTCCCCACCGTCAGCGACGCAGTACCAAGGACAACTTCAATGTCTATAAAGCCACAAGACCGTACTTAGCTCACTGTCCCGACTGTGGAGAAGGGCACTCGTGCCATAGTCCCGTAGCATTAGAACGCATCAGAAATGAAGCGACAGACGGGACGCTGAAAATCCAGGTCTCCTTGCAAATCGGAATAAAGACGGATGATAGCCACGATTGGACCAAGCTGCGTTANNNNNNNNNNNNNNNNNNNNNNNNNNNNNNNNNNNNNNNNNNNNNNNNNNNNNNNNNNNNNNNNNNNNNNNNNNNNNNNNNNNNNNNNNNNNNNNNNNNNNNNNNNNNNNNNNNNNNNNNNNNNNNNNNNNNNNNNNNNNNNNNNNNNNNNNNNNNNNNNNNNNNNNNNNNNNNNNNNNNNNNNNNCGACCCTCCTGTGATAGGCCGGGAGAAATTCCATTCCCGACCGCAGCACGGTAAAGAGCTGCCTTGCAGCACGTACGTGCAGAGCACCGCCGCAACTACCGAGGAGATAGAGGTANACATGNCCCCAGACANCCCTGATCGCACATTGATGTCACAACAGTCCGGCAACGTAAAGATCACAGTTAATGGCCAGACGGTGCGGTACAAGTGTAATTGCGGTGGCTCAAATGAAGGACTAATAACTACAGACAAAGTGATTAATAACTGCAAAGTTGATCAATGTCATGCCGCGGTCACCAATCACNAAAAGTGGCAGTACANNTNNCCTCTGGTCCCNNNNNNNNNNNNNNNNNNNNNNNNNNNNNNNNNNNNNNNNNNNNNNNNNNNNNNNNNNNNNNNNNNNNNNNNNNNNNNNNNNNNNNNNNNNNNNNNNNNNNNNNNNNNNNNNNNNNNNNNNNNNNNNNNNNNNNNNNNNNNNNNNNNNNNNNNNNNNNNNNNNNNNNNNNNNNNNNNNNNNNNNNNNNNNNNNNNNNNNNNNNNNNNNNNNNNNNNNNNAGTCGTGCTAACCGTGCCGACTGAAGGGCTCGAGGTCACGTGGGGTAACAACGAGCCGTATAAGTATTGGCCGCAGTTATCTACAAACGGTACAGCCCATGGCCACCCGCATGAGATAATTCTGTATTATTATGAGCTGTACCCTACTATGACTGTAGTAGTTGTGTCAGTGGCCTCGTTCGTACTCCTGTCGATGGTGGGTGTGGCAGTGGGGATGTGCATGTGTGCACGACGCAGATGCATCACACCGTACGAACTGACACCAGGAGCTACCGTCCCTTTCCTGCTTAGCCTAATATGCTGCATCAGAACAGCTAAAGCGGCCACATACCAAGAGGCTGCGGTATACCTGTGGAATGAGCAGCAACCTTTGTTTTGGCTACAAGCCCTTATTCCGCTGGCAGCCCTGATTGTCCTATGCAACTGTCTGAGACTCTTACCATGCTGCTGTAAAACGTTGGCTTTTTTAGCCGTAATGAGCGTCGGTGCCCACACTGTGAGCGCGTANNNNNNNNNNNNNNNNNNNNNNNNNNNNNNNNNNNNNNNNNNNNNNNNNNNNNNNNNNNNNNNNNNNNNNNNNNNNNNNNNNNNNNNNNNNNNNNNNNNNNNNNNNNNNNNNNNNNNNNNNNNNNNNNNNNNNNNNNNNNNNNNNNNNNNNNNNNNNNNNNNNNNNNNNNNNNNNNNNNNNNNNNNNNNNNNNNNNNNNNNNNNNNNCAAAAACCTACCTGACTACAGCTGTAAGGTCTTCACCGGCGTCTACCCATTTATGTGGGGCGGAGCCTACTGCTTCTGCGACGCTGAAAACACGCAATTGAGCGAAGCACACGTGGAGAAGTCCGAATCATGCAAAACAGAATTTGCATCAGCATACAGGGCTCATACCGCATCCGCATCAGCTAAGCTCCGCGTCCTTTACCAAGGAAATAACATCACTGTAACTGCCTATGCTAACGGCGACCATGCCGTCACAGTTAAGGACGCCAAATTCATTGTGGGGCCAATGTCTTCAGCCTGGACACCTTTCGACAACAAAATTGTGGTGTACAAAGGTGACGTCTATAACATGGACTACCCGCCCTTTGGCGCAGGAAGACCAGGACAATTTGGCGATATCCAAAGTCGCACACCTGAGAGTAAAGACGTCTATGCTAATACACAACTGGTACTGCAGAGACCGGCTGCGGGTACGGTACATGTGCCATACTCTCAGGCACCATCTGGCTTTAAGTATTGGCTAAAAGAACGAGGGGCGTCGCTGCAGCACACAGCACCATTTGGCTGCCAAATAGCAACAAACCCGGTAAGAGCGGTGAATTGCGCCGTAGGGAACATGCCCATCTCCATCGACATACCGGATGCGGCCTTCATTAGGGTCGTCGACGCGCCCTCTTTAACGGACATGTCGTGCGAGGTACCAGCCTGCACCCATTCCTCAGATTTCGGGGGCGTCGCCATTATTAAATATGCAGCCAGCAAGAAAGGCAAGTGTGCGGTGCATTCGATGAC-------------------------------------------------------------------------------------------------------------------------------------------------------------------------------------------------------------------------------------------------------------------------------------------------------------------------------
		</sequence>
		<sequence>
			<taxon idref="MT877207|Brazil|CE|2017-03-19"/>
			------------------------------------------------------------GCGTACCCCATGTTTGAGGTGGAACCCAGGCAGGTCACACCGAATGACCATGCTAATGCTAGAGCGTTCTCGCATCTAGCTATAAAACTAATAGAGCAGGAAATTGATCCCGACTCAACCATCCTGGACATCGGCAGTGCACCAGCAAGGAGGATGATGTCGGACAGGAAGTACCACTGCGTCTGCCCGATGCGCAGCGCAGAAGATCCCGAGAGACTCGCCAATTATGCGAGAAAGCTAGCATCTGCTGCAGGAAAAGTCCTGGACAGAAACATCTCTGGAAAGATCGGGNNNNNNNNNNNNNNNNNNNNNNNNNNNNNNNNNNNNNNNNNNNNNNNNNNNNNNNNNNNNNNNNNNNNNNNNNNNNNNNNNNNNNNNNNNNNNNNNNNNNNNNNNNNNNNNNNNNNNNNNNNNNNNNNNNNNNNNNNNNNNNNNNNNNNNNNNNNNNNNNNNNNNNNNNNNNNNNNNNNNNNNNNNNNNACCCCGTTCATGTACAATGCCATGGCNGGTGCCTANCCCTCATNNNNNNNNNNNNNNNNNNNNNNNNNNNNNNNNNNNNNNNNNNNNNNNNNNNNNNNNNNNNNNNNNNNNNNNNNNNNNNNNNNNNNNNNNNNNNNNNNNNNNNNNNNNNNNNNNNNNNNNNNNNNNNNNNNNNNNNNNNNNNNNNNNNNNNNNNNNNNNNNNNNNNNNNNNNNNNNNNNNNNNNNNNNNNNNNNNNNNNNNNNNNNNNNNNNNNNNNNNNNNNAACTCAGCTTCACATGCCGCTGTGATACAGTGGTTTCGTGCGAGGGCTACGTCGTTAAGAGAATAACGATGAGCCCAGGCCTTTATGGAAAAACCACAGGGTATGCGGTAACCCACCACGCAGACGGATTCTTGATGTGCAAGACTACCGACACGGTTGACGGCGAAAGAGTGTCATTCTCGGTGTGCACATACGTGCCGGCGACCATTTGTGATCAAATGACCGGCATCCTTGCTACAGAAGTCACGCCGGAGGATGCACAGAAGCTGTTGGTGGGGCTGAACCAGAGAATAGTGGTTAACGGCAGAACGCAACGGAATACGAACACCATGAAAAACTATCTGCTTCCCGTGGTCGCCCAAGCCTTCAGTAAGTGGGCAAAGGAGTGCCGGAAAGACATGGAAGATGAAAAACTCCTGGGGGTCAGAGAAAGAACACTGACCTGCTGCTGTCTATGGGCATTCAAGAAGCAGAAAACACACACGGTCTACAAGAGGCCTGATACCCAGTCAATTCAGAAGGTTCAGGCCGAGTTTGACAGCTTTGTGGTACCGAGCCTGTGGTCGTCCGGGTTGTCAATCCCCTTGAGGACTAGAATCAAATGGTTGTTAAGCAAGGTGCCAAAAACCGACCTGATCCCATATAGCGGGGACGCCCAAGAAGCCCGGGACGCAGAAAAAGAAGCAGAGGAAGAACGAGAAGCAGAACTGACTCGTGAAGCCCTACCACCTCTACAGGCAGCACAGGAAGATGTTCAGGTCGAAATCGACGTGGAACAGCTTGAGGACAGAGCGGGTGCAGGAANNNNNNNNNNNNNNNNNNNNNNNNNNNNNNNNNNNNNNNNNNNNNNNNNNNNNNNNNNNNNNNNNNNNNNNNNNNNNNNNNNNNNNNNNNNNNNNNNNNNNNNNNNNNNNNNNNNNNNNNNNNNNNNNNNNNNNNNNNNNNNNNNNNNNNNNNNNNNNNNNNNNNNNNNNNNNNNNNNNNNNNNNNNNNNNNNNNNNNNNNNNNNNNNNNNNNNNNNNNNNNNNNNNNNNNNNNNNNNNNNNNNNNNNNNNNNNNNNNNNNNNNNNNNNNNNNNNNNNNNNNNNNNNNNNNNNNNNNNNNNNNNNNNNNNNNNNNNNNNNNNNNNNNNNNNNNNNNNNNNNNNNNNNNNNNNNNNNNNNNNNNNNNNNNNNNNNNNNNNNNNNNNNNNNNNNNNNNNNNNNNNNNNNNNNNNNNNNNNNNNNNNNNNNNNNNNNNNNNNNNGACTGGTACTGGTGGGCGACTTGACTAATCCGCCCTACCACGAATTCGCATATGAAGGGCTNAAAATCCGCCCTGCCTGCCCATACAAAATTGCAGTCATAGGAGTCTTCGGAGTACCAGGATCNGGCAAGTCAGCTATTATCAAGAACCTAGTTACCAGGCAAGACCTGGTGACTAGCGGAAAGAAAGAAAACTGCCAAGAAATCACCACCGACGTGATGAGACAGAGAGGTCTAGAGATATCTGCACGTACGGTTGACTCGCTGCTCTTGAATGGATGCAACAGGCCAGTCGACGTGTTGTACGTAGACGAGGCGTTTGCGTGCCACTCTGGAACGTTACTTGCTTTGATCGCCTTGGTTAGACCAAGGCAGAAAGTTGTACTCTGTGGTGACCCGAAGCAGTGCGGCTTCTTCAATATGATGCAGATGAAAGTCAACTATAATCACAACATCTGCACCCAAGTGTACCACAAAAGTATCTCCAGGCGGTGTACACTGCCTGTGACCGCCATTGTGTCATCGTTGCATTACGAAGGCAAAATGCGCACTACGAATGAGTACAACAAGCCGATTGTAGTGGACACTACAGGCTCAACAAAACCTGACCCTGGAGATCTCGTGTTAACGTGCTTCAGAGGGTGGGTTAAACAACTGCAAATTGACTATCGTGGATACGAGGTCATGACAGCAGCCGCATCCCAAGGGTTAACCAGAAAAGGAGTTTATGCAGTTAGGCAAAAAGTTAATGAAAACCCGCTCTATGCATCAACGTCAGAGCACGTCAACGTACTCCTAACGCGTACGGAAGGTAAACTGGTATGGAAGACACTTTCCGGTGACCCGTGGATAAAGACGCTGCAGAACCCACCGAAAGGAAACTTCAAAGCAACTATCAAGGAGTGGGAGGTGGAGCATGCATCAATAATGGCGGGCATCTGCAGTCACCAAATGACCTTTGATACATTCCAAAACAAAGCCAATGTTTGTTGGGCTAAGAGCTTGGTCCCTATCCTCGAAACAGCGGGGATAAAACTAAATGATAGGCAGTGGTCCCAGATAATTCAAGCCTTCAAAGAAGATAAAGCATACTCACCTGAAGTAGCCCTGAATGAAATATGCACGCGCATGTATGGGGTGGATTTAGACAGTGGGCTATTTTCTAAACCATTGGTGTCTGTGTATTACGCGGATAACCACTGGGATAATAGGCCTGGAGGGAAGATGTTCGGATTCAACCCCGAGGCAGCATCCATTCTAGAAAGAAAGTATCCATTCACAAAAGGGAAGTGGAACATCAACAAGNNNNNNNNNNNNNNNNNNNNNNNNNNNNNNNNNNNNNNNNNNNNNNNNNNNNNNNNNNNNNNNNNNNNNNNNNNNNNNNNNNNNNNNNNNNNNNNNNNNNNNNNNNNNNNNNNNNNNNNNNNNNNNNNNNNNNNNNNNNNNNNNNNNNNNNNNNNNNNNNNNNNNNNNNNNNNNNNNNNNNNNNNNNNNNNNNNNNNNNNNNNNNNNNNNNNNNNNNNNNNNNNNNNNNNNNNNNNNNNNNNNNNNNNNNNNNNNNNNNNNNNNNNNNNNNNNNNNNNNNNNNNNNNNNNNNNNNNNNNNNNNNNNNNNNNNNNNNNNNNNNNNNNNNNNNNNNNNNNNNNNNNNNNNNNNNNNNNNNNNNNNNNNNNNNNNNNNNNNNNNNNNNNNNNNNNNNNNNNNNNNNNNNNNNNNNNNNNNNNNNNNNNNNNNNNNNNNNNNNNNNNTAGAACCAGTGAACGAGTCATCTGCGTGTTGGGACGCAAGTTCAGATCGTCTAGAGCGTTGAAACCACCATGTGTCACCAGCAACACTGAGATGTTTTTCCTATTCAGCAACTTTGACAATGGCAGAAGGAATTTCACAACTCATGTCATGAATAATCAACTGAATGCAGCCTTTGTAGGACAGGCCACCCGAGCAGGATGTGCACCGTCGTACCGGGTAAAACGCATGGACATCGCGAAGAACGATGAAGAGTGCGTAGTTAACGCCGCTAACCCTCGCGGGTTACCGGGTGACGGTGTTTGCAAGGCAGTATACAAAAAATGGCCGGAGTCCTTTAAGAATAGTGNNNNNNNNNNNNNNNNNNNNNNNNNNNNNNNNNNNNNNNNNNNNNNNNNNNNNNNNNNNNNNNNNNNNNNNNNNNNNNNNNNNNNNNNNNNNNNNNNNNNNNNNNNNNNNNNNNNNNNNNNNNNNNNNNNNNNNNNNNNNNNNNNNNNNNNNNNNNNNNNNNNNNNNNNNNNNNNNNNNNNNNNNNNNNNNNNNTACTCAGGAGGGAAAGATAGGCTGACCCAGTCACTGAACCACCTCTTCACAGCCATGGACTCGACGGATGCAGACGTGGTCATCTACTGTCGCGACAAAGAATGGGAGAAGAAAATATCCGAGGCCATACAGATGCGGACTCAAGTGGAGTTGCTGGATGAGCACATCTCCATAGACTGCGATATTGTTCGCGTGCACCCTGACAGCAGCTTGGCAGGCAGAAAAGGATACAGCACCACGGAAGGCGCACTGTACTCATATCTAGAAGGGACTCGTTTTCACCAGACGGCAGTGGACATGGCAGAGATATATACTATGTGGCCAAAGCAAACAGAGGCCAACGAGCAAGTCTGCCTATATGCCCTGGGGGAAAGTATTGAATCGATCAGGCAGAAATGCCCGGTGGATGATGCAGATGCATCGTCTCCTCCAAAAACTGTCCCGTGCCTTTGCCGTTACGCCATGACTCCGGAACGCGTCACCCGACTTCGCATGAACCACGTCACAAGTATAATTGTGTGTTCCTCGTTTCCCCTTCCAAAGTACAAAATAGAAGGAGTGCAAAAAGTCAAATGCTCTAAGGTAATGCTATTTGACCACAACGTGCCATCACGCGTAAGTCCGAGGGAATATAGATCTTCCCCGGAGGCTGCACAGGAAGCGAGTACAACCACGTCACTGACGCATAGCCAATTCGACCTAAGCGTTGACGGCGAGATACTACCCGTCCCGTCAGATCTGGATGCTGACGCCCCAGCCCTAGAACCAGCTCTAGACGACAGGGCGACACACACGTTGCCATCCACAACCGGAAACCTTGCGGCCGTGTCTGACTGGGTAATGAGCACCGTACCTGTCGCGCCGCCCAGAAGAAGGCGAGGGAGAAACCTGACTGTGACATGCGACGAGAGAGAAGGGAACATAACACCCATGGCTAGCGTCCGATTNTTTAGGGCAGAGCTGCGTCCGGTCGTACAAGAAACAGCGGAGACGCGTGACACAGCAATGTCTCTTCAGGCACCGCCGAGTACCGCCACGGAACTGAATCATCCGTCGATCTCCTTCGGAGCACCAAGCGAGACGTTCCCCATTACATTTGGGGACTTTAACGAAGGAGAAATCGAAAGCTTGTCTTCTGAGCTGCTAACTTTCGGAGACTTCCTACCCGGAGAAGTGGATGACTTGACAGATAGCGACTGGTCCACGTGCTCAGACACGGACGACGAGTTANNNCTAGACAGGGCAGGTGGGTATATATTCTCGTCGGACACCGGTCCAGGTCATTNNNNNNNNNNNNNNNNNNNNNNNNNNNNNNNNNNNNNNNNNNNNNNNNNNNNNNNNNNNNNNNNNNNNNNNNNNNNNNNNNNNNNNNNNNNNNNNNNNNNNNNNNNNNNNNNNNNNNNNNNNNNNNNNNNNNNNNNNNNNNNNNNNNNNNNNNNNNNNNNNNNNNNNNNNNNNNNNNNNNNNNNNNNNNNNNNNNNNNNNNNNNNNNNNNNNNNNNNNNNNNNNNNNNNNNNNNNNNNNNNNNNNNNNNNNNNNNNNNNNNNNNNNNNNNNNNNNNNNNNNNNNNNNNNNNNNNNNNNNNNNNNNNNNNNNNNNNNNNNNNNNNNNNNNNNNNNNNNNNNNNNNNNNNNNNNNNNNNNNNNNNNNNNNNNNNNNNNNNNNNNNNNNNNNNNNNNNNNNNNNNNNNNNNNNNNNNNNNNNNNNNNNNNNNNNNNNNNNNNNNNNNNNNNNNNNNNNNNNNNNNNNNNNNAACTTAGGAGCTACCCGAAACAGCACGCTTACCATGCGCCCTCCATCAGAAGCGCTGTACCGTCCCCATTCCAGAACACACTACAGAATGTACTGGCAGCAGCCACGAAAAGAAACTGCAACGTCACACAGATGAGGGAATTACCCACTTTGGACTCAGCAGTATTCAACGTGGAGTGTTTTAAAAAATTCGCATGCAACCAAGAATACTGGGAAGAATTTGCTGCCAGCCCTATTAGGATAACAACTGAGAATTTAACAACCTATGTTACTAAACTAAAAGGGCCAAAAGCAGCAGCGCTATTTGCAAAAACCCACAATCTGCTGCCACTGCAGGAAGTACCAATGGATAGGTTCACAGTAGATATGAAAAGGGACGTGAAGGTGACTCCTGGTACAAAGCACACAGAGGAAAGACCTAAGGTGCAGGTTATACAGGCGGCTGAACCCTTGGCGACAGCATACCTATGTGGGATTCACAGAGAGCTGGTTAGGAGGCTGAACGCCGTCCTCCTACCCAATGTACATACACTATTTGATATGTCTGCCGAGGATTTCGATGCCANCATANCCGCACACTTTNAGCCAGGAGACACTGTTTNNGAAACGGACATAGNCTCCNTTGACAAGAGCCNAGATGATTCACNNGCGCNNNNTGNCTTGATGTTGTTAGAAGATTTANNNGTGGATCNCNNCCTGTTNGACNTGATNGAGGCCGCNTTNNNNNAGATTTNCAGCNGTCATCTACCGNCANGTANNCNCTTNNAGTTCGGCGCCATGATGAAATCTGGTATGTTCCTAACTCTGTTCGTCAACACATTGCTAAACATCACCATCGCTAGCCGCGTGCTGGAAGATCGTCTGACAAAATCCGCGTGCGCGGCCTTCATCGGCGACGACAACATAATACATGGAGTCGTCTCCGATGAATTGATGGCAGCCAGATGCGCCACTTGGATGAACATGGAAGTGAAGATCATAGATGCAGTTGTATCCTTGAAAGCCCCTTACTTTTGTGGAGGGTTTATACTGCACGATACTGTGACGGGAACAGCCTGCAGAGTGGCAGACCCGCTAAAAAGGCTATTCAAACTGGGCAAACCGCTAGCGGCAGGTGACGAACAAGATGAAGATAGAAGACGAGCGCTGGCTGACGAAGTGATCAGATGGCAACGAACAGGGCTAATTGATGAGTTGGAGAAAGCGGTATACTCTAGGTATGAAGTGCAGGGTATATCAGTTGTGGTAATGTCCATGGCCACCTTTGCAAGCTCCAGATCTAACTTCGAGAAGCTCAGAGGACCCGTCATAACCTTGTACGGCGGTCCTAAANNNATGGAGTACATCCCAACCCAAACTTTTTACAATAGGAGGTACCAGCCTCGACCCTGGACTCCGCGCCCCACTATCCAAGTAATCAGGCCCAGACCGCGCCCTCAGAGGCAAGCCGGGCAACTTGCCCAGCTGATCTCAGCAGTTAATAAACTGACAATGCGCGCGGTACCCCAACAGAAGCCACGCAGGAATCGGAAGAATAAGAAGCAAAAACAAAAGCGACAGGCGCCACAAAACAACACAAACCAAAAGAAGCAGCCGCCTAAAAAGAAACCAGCTCAAAAGAAAAAGAAGCCGGGCCGCAGAGAGAGGATGTGCATGAAAATCGAAAATGATTGTATTTTTGAAGTCAAGTATGAAGGTAAGGTAACAGGTTACGCGTGCTTGGTGGGGGACAAAGTAATGAAACCAGCACACGTAAAGGGGACCATCGATAACGCGGACCTGGCCAAACTGGCCTTTAAGCGGTCATCTAAGTATGACCTTGAATGCGCGCAGATACCCGTGCACATGAAGTCCGACGCTTCGAAGTTCACCCATGAGAAACCAGAGGGGTACTACAACTGGCACCACGGAGCAGTACAGTACTCAGGAGGCCGGTTCACCATCCCCACAGGTGCTGGCAAACCAGGGGACAGCGGCAGACCGATCTTCGACAACAAGGGACGCGTGGTGGCCATAGTCTTAGGAGGAGCTAATGAAGGAGCCCGTACAGCCCTCTCGGTGGTGACCTNGAATAAAGACATTGTCACTAAAATCANCCCCGAGGGGGCCGAAGAGTNGAGTCTTGCCATCCCAGTCATGTGCCTGCTGGCAAATACCACGTTNCCCTGCTCCCAGNCCCCTTGCACTCCCTGCTGCTATGNANNGGAACCANAGGAAACCCTACGCATGCNTGAGGACAACGTCATGAGACCTGGGTACTATCAGCTGCTACAAGCATCCTTAACATGTTCTCCCCACCGTCAGCGACGCAGTACCAAGGACAACTTCAATGTCTATAAAGCCACAAGACCGTACTTAGCTCACTGTCCCGACTGTGGAGAAGGGCACTCGTGCCATAGTCCCGTAGCATTAGAACGCATCAGAAATGAAGCGACAGACGGGACGCTGAAAATCCAGGTCTCCTTGCAAATCGGAATAAAGACGGATGATAGCCACGATTGGACCAAGCTGCGTTACNNNNNNNNNNNNNNNNNNNNNNNNNNNNNNNNNNNNNNNNNNNNNNNNNNNNNNNNNNNNNNNNNNNNNNNNNNNNNNNNNNNNNNNNNNNNNNNNNNNNNNNNNNNNNNNNNNNNNNNNNNNNNNNNNNNNNNNNNNNNNNNNNNNNNNNNNNNNNNNNNNNNNNNNNNNNNNNNNNNNNNNNNNNNNNNNNNNNNNNNNNNNNNNNNNNNNNNNNNNNNNNNNNNNNNNNNNNNNNNNNNNNNNNNNNNNNNNNNNNNNNNNNNNNNNNNNNNNNNNNNNNNNNNNNNNNNNNNNNNNNNNNNNNNNNNNNNNNNNNNNNNNNNNNNNNNNNNNNNNNNNNNNNNNNNNNNNNNNNNNNNNNNNNNNNNNNNNNNNNNNNNNNNNNNNNNNNNNNNNNNNNNNNNNNNNNNNNNNNNNNNNNNNNNNNNNNNNNNNNNNNNNNNNNNNNNNNNNNNNNNNNNNNNNNNNNNNNNNNNNNNNNNNNNNNNNNNNNNNNNNNNNNNNNNNNNNNNNNNNNNNNNNNNNNNNNNNNNNNNNNNNNNNNNNNNNNNNNNNNNNNNNNNNNNNNNNNNNNNNNNNNNNNNNNNNNNNNNNNNNNNNNNNNNNNNNNNNNNNNNNNNNNNNNNNNNNNNNNNNNNNNNNNNNNNNNNNNNNNNNNNNNNNNNNNNNNNNNNNNNNNNNNNNNNNNNNNNNNNNNNNNNNNNNNNNNNNNNNNNNNNNNNNNNNNNNNNNNNNNNAGTCGTGCTAACCGTGCCGACTGAAGGGCTCGAGGTCACGTGGGGTAACAACGAGCCGTATAAGTATTGGCCGCAGTTATCTACAAACGGTACAGCCCATGGCCACCCGCATGAGATAATTCTGTATTATTATGAGCTGTACCCTACTATGACTGTAGTAGTTGTGTCAGTGGCCTCGGTCGTACTCCTGTCGATGGTGGGTGTGGCAGTGGGGATGTGCATGTGTGCACGACGCAGATGCATCACACCGTACGAACTGACACCAGGAGCTACCGTCCCTTTCCTGCTTAGCCTAATATGCTGCATCAGAACAGCTAAAGCGGCCACATACCAAGAGGCTGCGGTATACCTGTGGAATGAGCAGCAACCTTTGTTTTGGCTACAAGCCCTTATTCCGCTGGCAGCCCTGATTGTCCTATGCAACTGTCTGAGACTCTTACCATGCTGCTGTAAAACGTTGGCTTTTTTAGCCGTAATGAGCGTCGGTGCCCACACTGTGAGCGCGTANNNNNNNNNNNNNNNNNNNNNNNNNNNNNNNNNNNNNNNNNNNNNNNNNNNNNNNNNNNNNNNNNNNNNNNNNNNNNNNNNNNNNNNNNNNNNNNNNNNNNNNNNNNNNNNNNNNNNNNNNNNNNNNNNNNNNNNNNNNNNNNNNNNNNNNNNNNNNNNNNNNNNNNNNNNNNNNNNNNNNNNNNNNNNNNNNNNNNNNNNNNNNNNCAAAAACCTACCTGACTACAGCTGTAAGGTCTTCACCGGCGTCTACCCATTTATGTGGGGCGGAGCCTACTGCTTCTGCGACGCTGAAAACACGCAATTGAGCGAAGCACACGTGGAGAAGTCCGAATCATGCAAAACAGAATTTGCATCAGCATACAGGGCTCATACCGCATCCGCATCAGCTAAGCTCCGCGTCCTTTACCAAGGAAATAACATTACTGTAACTGCCTATGCTAACGGCGACCATGCCGTCACAGTTAAGGACGCCAAATTCATTGTGGGGCCAATGTCTTCAGCCTGGACACCTTTCGACAACAAAATTGTGGTGTACAAAGGTGACGTCTATAACATGGACTACCCGCCCTTTGGCGCAGGAAGACCAGGACAATTTGGCGATATCCAAAGTCGCACACCTGAGAGTAAAGACGTCTATGCTAATACACAACTGGTACTGCAGAGACCGGCTGCGGGTACGGTACATGTGCCATACTCTCAGGCACCATCTGGCTTTAAGTATTGGCTAAAAGAACGAGGGGCGTCGCTGCAGCACACAGCACCATTTGGCTGCCAAATAGCAACAAACCCGGTAAGAGCGGTGAATTGCGCCGTAGGGAACATGCCCATCTCCATCGACATACCGGATGCGGCCTTCATTAGGGTCGTCGACGCGCCCTCTTTAACGGACATGTCGTGCGAGGTACCAGCCTGCACCCATTCCTCAGATTTCGGGGGCGTCGCCATTATTAAATATGCAGCCAGCAAGAAAGGCAAGTGTGCGGTGCATTCGATGACNNNNNNNNNNNNNNNNNNNNNNNNNNNNNNNNNNNNNNNNNNNNNNNNNNNNNNNNNNNNNNNNNNNNNNNNNNNNNNNNNNNNNNNNNNNNNNNNNNNNNNNNNNNNNNNNNNNNNNNNNNNNNNNNNNNNNNNNNNNNNNNNNNNNNNNNNNNNNNNNNNNNNNNNNNNNNNNNNNNNNNNNNNNNNNNNNNNNNNNNNNNNNNNNNNNNNNNNNNNNNNNNNNNNNNNNNNNNNNNNNNNNNNNNNNNNNNNNNTTGTCGCTGTTGCAGCACTGATTCTAATCGTGGT----------------------------
		</sequence>
		<sequence>
			<taxon idref="MT877206|Brazil|CE|2017-03-30"/>
			------------------------------------------------------------GCGTACCCCATGTTTGAGGTGGAACCCAGGCAGGTCACACCGAATGACCATGCTAATGCTAGAGCGTTCTCGCATCTAGCTATAAAACTAATAGAGCAGGAAATTGATCCCGACTCAACCATCCTGGACATCGGCAGTGCACCAGCAAGGAGGATGATGTCGGACAGGAAGTACCACTGCGTCTGCCCGATGCGCAGCGCAGAAGATCCCGAGAGACTCGCCAATTATGCGAGAAAGCTAGCATCTGCTGCAGGAAAAGTCCTGGACAGAAACATCTCTGGAAAGATCGGGNNNNNNNNNNNNNNNNNNNNNNNNNNNNNNNNNNNNNNNNNNNNNNNNNNNNNNNNNNNNNNNNNNNNNNNNNNNNNNNNNNNNNNNNNNNNNNNNNNNNNNNNNNNNNNNNNNNNNNNNNNNNNNNNNNNNNNNNNNNNNNNNNNNNNNNNNNNNNNNNNNNNNNNNNNNNNNNNNNNNNNNNNNNNNACCCCGTTCATGTACAATGCCATGGCGGGTGCCTACCCCTCATATTCGACAAACTGGGCAGACGAGCAGGTACTGAAGGCTAAGAACATAGGATTATGTTCAACAGACCTGACGGAAGGTAGACGAGGTAAATTGTCTATTATGAGAGGGAAGAAGCTAAAACCGTGTGACCGTGTGCTGTTCTCAGTAGGGTCAACGCTCTACCCGGAAAGCCGCAAGCTACTTAAGAGCTGGCACTTACCATCGGTGTTCCATCTAAAGGGCAAACTCAGCTTCACATGCCGCTGTGATACAGTGGTTTCGTGCGAGGGCTACGTCGTTAAGAGAATAACGATGAGCCCAGGCCTTTATGGAAAAACCACAGGGTATGCGGTAACCCACCACGCAGACGGATTCTTGATGTGCAAGACTACCGACACGGTTGACGGCGAAAGAGTGTCATTCTCGGTGTGCACATACGTGCCGGCGACCATTTGTGATCAAATGACCGGCATCCTTGCTACAGAAGTCACGCCGGAGGATGCACAGAAGCTGTTGGTGGGGCTGAACCAGAGAATAGTGGTTAACGGCAGAACGCAACGGAATACGAACACCATGAAAAACTATCTGCTTCCCGTGGTCGCCCAAGCCTTCAGTAAGTGGGCAAAGGAGTGCCGGAAAGACATGGAAGATGAAAAACTCCTGGGGGTCAGAGAAAGAACACTGACCTGCTGCTGTCTATGGGCATTCAAGAAGCAGAAAACACACACGGTCTACAAGAGGCCTGATACCCAGTCAATTCAGAAGGTTCAGGCCGAGTTTGACAGCTTTGTGGTACCGAGCCTGTGGTCGTCCGGGTTGTCAATCCCCTTGAGGACTAGAATCAAATGGTTGTTAAGCAAGGTGCCAAAAACCGACCTGATCCCATATAGCGGGGACGCCCAAGAAGCCCGGGACGCAGNAAAAGAAGCAGAGGAAGAACGAGAAGCAGAACTGACTCGTGAAGCCCTACCACCTCTACAGGCAGCACAGGAAGATGTTCAGGTCGAAATCGACGTGGAACAGCTTGAGGACAGAGCGGGTGCAGGAATAATAGAGACTCCTAGAGGAGCTATCAAAGTTACTGCCCAACCAACAGACCACGTCGTGGGAGAGTACCTGGTACTTTCCCCGCAGACCGTACTACGGAGCCAGAAGCTCAGCCTAATTCACGCTTTGGCGGAGCAAGTGACGACGTGCACGCACAGCGGACGAGTAGGGAGGTACGCGGTCGAAGCGTACGACGGCCGAGTCCTAGTGCCCTCAGGCTATGNNNNNNNNNNNNNNNNNNNNNNNNNNNNNNNNNNNNNNNNNNNNNNNNNNNNNNNNNNNNNNNNNNNNNNNNNNNNNNNNNNNNNNNNNNNNNNNNNNNNNNNNNNNNNNNNNNNNNNNNNNNNNNNNNNNNNNNNNNNNNNNNNNNNNNNNNNNNNNNNNNNNNNNNNNNNNNNNNNNNNNNNNNNNNNNNNNNNNNNNNNNNNNNNNNNNNNNNNNNGACTGGTACTGGTGGGCGACTTGACTAATCCGCCCTACCACGAATTCGCATATGAAGGGCTNAAAATCCGCCCTGCCTGCCCATACAAAATTGCAGTCATAGGAGTCTTCGGAGTACCAGGATCCGGCAAGTCAGCTATTATCAAGAACCTAGTTACCAGGCAAGACCTGGTGACTAGCGGAAAGAAAGAAAACTGCCAAGAAATCACCACCGACGTGATGAGACAGAGAGGTCTAGAGATATCTGCACGTACGGTTGACTCGCTGCTCTTGAATGGATGCAACAGGCCAGTCGACGTGTTGTACGTAGACGAGGCGTTTGCGTGCCACTCTGGAANNNNNNNNNNNNNNNNNNNNNNNNNNNNNNNNNNNNNNNNNNNNNNNNNNNNNNNNNNNNNNNNNNNNNNNNNNNNNNNNNNNNNNNNNNNNNNNNNNNNNNNNNNNNNNNNNNNNNNNNNNNNNNNNNNNNNNNNNNNNNNNNNNNNNNNNNNNNNNNNNNNNNNNNNNNNNNNNNNNNNNNNNNNNNNNNNNNNNNNNNNNNNNNNNNNNNNNNNNNNNNAGTACAACAAGCCGATTGCAGTGGACACTACAGGCTCAACAAAACCTGACCCTGGAGATCTCGTGTTAACGTGCTTCAGAGGGTGGGTTAAACAACTGCAAATTGACTATCGTGGATACGAGGTCATGACAGCAGCCGCATCCCAAGGGTTAACCAGAAAAGGAGTTTATGCAGTTAGGCAAAAAGTTAATGAAAACCCGCTCTATGCATCAACGTCAGAGCACGTCAACGTACTCCTAACGCGTACGGAAGGTAAACTGGTATGGAAGACACTTTCCGGTGACCCGTGGATAAAGACGCTGCAGAACCCACCGAAAGGAAACTTCAAAGCAACTATCAAGGAGTGGGAGGTGGAGCATGCATCAATAATGGCGGGCATCTGCAGTCACCAAATGACCTTTGATACATTCCAAAACAAAGCCAATGTTTGTTGGGCTAAGAGCTTGGTCCCTATCCTCGAAACAGCGGGGATAAAACTAAATGATAGGCAGTGGTCCCAGATAATTCAAGCCTTCAAAGAAGATAAAGCATACTCACCTGAAGTAGCCCTGAATGAAATATGCACGCGCATGTATGGGGTGGATTTAGACAGTGGGCTATTTTCTAAACCATTGGTGTCTGTGTATTACGCGGATAACCACTGGGATAATAGGCCTGGAGGGAAGATGTTCGGATTCAACCCCGAGGCAGCATCCATTCTAGAAAGAAAGTATCCATTCACAAAAGGGAAGTGGAACATCAACAAGNNNNNNNNNNNNNNNNNNNNNNNNNNNNNNNNNNNNNNNNNNNNNNNNNNNNNNNNNNNNNNNNNNNNNNNNNNNNNNNNNNNNNNNNNNNNNNNNNNNNNNNNNNNNNNNNNNNNNNNNNNNNNNNNNNNNNNNNNNNNNNNNNNNNNNNNNNNNNNNNNNNNNNNNNNNNNNNNNNNNNNNNNNNNNNNNNNNNNNNNNNNNNNNNNNNNNNNNNNNNNNNNNNNNNNNNNNNNNNNNNNNNNNNNNNNNNNNNNNNNNNNNNNNNNNNNNNNNNNNNNNNNNNNNNNNNNNNNNNNNNNNNNNNNNNNNNNNNNNNNNNNNNNNNNNNNNNNNNNNNNNNNNNNNNNNNNNNNNNNNNNNNNNNNNNNNNNNNNNNNNNNNNNNNNNNNNNNNNNNNNNNNNNNNNNNNNNNNNNNNNNNNNNNNNNNNNNNNNNNNNNNTAGAACCAGTGAACGAGTCATCTGCGTGTTGGGACGCAAGTTCAGATCGTCTAGAGCGTTGAAACCACCATGTGTCACCAGCAACACTGAGATGTTTTTCCTATTCAGCAACTTTGACAATGGCAGAAGGAATTTCACAACTCATGTCATGAATAATCAACTGAATGCAGCCTTTGTAGGACAGGCCACCCGAGCAGGGTGTGCACCGTCGTACCGGGTAAAACGCATGGACATCGCGAAGAACGATGAAGAGTGCGTAGTTAACGCCGCTAACCCTCGCGGGTTACCGGGTGACGGTGTTTGCAAGGCAGTATACAAAAAATGGCCGGAGTCCTTTAAGAATAGTGNNNNNNNNNNNNNNNNNNNNNNNNNNNNNNNNNNNNNNNNNNNNNNNNNNNNNNNNNNNNNNNNNNNNNNNNNNNNNNNNNNNNNNNNNNNNNNNNNNNNNNNNNNNNNNNNNNNNNNNNNNNNNNNNNNNNNNNNNNNNNNNNNNNNNNNNNNNNNNNNNNNNNNNNNNNNNNNNNNNNNNNNNNNNNNNNNNTACTCAGGAGGGAAAGATAGGCTGACCCAGTCACTGAACCACCTCTTCACAGCCATGGACTCGACGGATGCAGACGTGGTCATCTACTGTCGCGACAAAGAATGGGAGAAGAAAATATCCGAGGCCATACAGATGCGGACTCAAGTGGAGTTGCTGGATGAGCACATCTCCATAGACTGCGATATTGTTCGCGTGCACCCTGACAGCAGCNTGGCAGGCAGNAAAGGATACAGCACCACGGAAGGCGCACTGTACTCATATCTAGAAGGGACTCGTTTTCACCAGACGGCAGTGGACATGGCAGAGATATATACTATGTGGCCAAAGCAAACAGAGGCCAACGAGCAAGTCTGCCTATATGCCCTGGGGGAAAGTATTGAATCGATCAGGCAGAAATGCCCGGTGGATGATGCAGATGCATCGTCTCCTCCAAAAACTGTCCCGTGCCTTTGCCGTTACGCCATGACTCCGGAACGCGTCACCCGACTTCGCATGAACCACGTCACAAGTATAATTGTGTGTTCCTCGTTTCCCCTTCCAAAGTACAAAATAGAAGGAGTGCAAAAAGTCAAATGCTCTAAGGTAATGCTATTTGACCACAACGTGCCATCACGCGTAAGTCCAAGGGAATATAGATCTTCCCCGGAGGCTGCACAGGAAGCGAGTACAACCACGTCACTGACGCATAGCCAATTCGACCTAAGCGTTGACGGCGAGATACTACCCGTCCCGTCAGATCTGGATGCTGACGCCCCAGCCCTAGAACCAGCTCTAGACGACAGGGCGACACACACGTTGCCATCCACAACCGGAAACCTTGCGGCCGTGTCTGACTGGGTAATGAGCACCGTACCTGTCGCGCCGCCCAGAAGAAGGCGAGGGAGAAACCTGACTGTGACATGCGACGAGAGAGAAGGGAACATAACACCCATGGCTAGCGTCCGATTCTTTAGGGCAGAGCTGCGTCCGGTCGTACAAGAAACAGCGGAGACGCGTGACACAGCAATGTCTCTTCAGGCACCGCCGAGTACCGCCACGGAACTGAATCATCCGCCGATCTCCTTCGGAGCACCAAGCGAGACGTTCCCCATTACATTTGGGGACTTTAACGAAGGAGAAATCGAAAGCTTGTCTTCTGAGCTGCTAACTTTCGGAGACTTCCTACCCGGAGAAGTGGATGACTTGACAGATAGCGACTGGTCCACGTGCTCAGACACGGACGACGAGTTANNNCTAGACAGGGCAGGTGGGTATATATTCTCGTCGGACACCGGTCCAGGTCATTTACAACAGAAGTCAGTACGCCAGTCAGTGCTGCCGGTGAACACCCTGGAGGAAGTCCACGAGGAGAAGTGTTACCCACCTAAGTTGGATGAAGTAAAGGAGCAACTATTACTTAAGAAACTCCAGGAGAGTGCATCCATGGCCAACAGAAGCAGGTACCAGTCGCGCAAAGTAGAAAACATGAAAGCAACAATCATCCAGAGACTAAAGAGAGGCTGTAGACTATACTTAATGTCAGAGACCTCAAAAGTCCCTACTTACCGGACCACATATCCGGCGCCTGTGTACTCGCNNNNNNNNNNNNNNNNNNNNNNNNNNNNNNNNNNNNNNNNNNNNNNNNNNNNNNNNNNNNNNNNNNNNNNNNNNNNNNNNNNNNNNNNNNNNNNNNNNNNNNNNNNNNNNNNNNNNNNNNNNNNNNNNNNNNNNNNNNNNNNNNNNNNNNNNNNNNNNNNNNNNNNNNNNNNNNNNNAACTTAGGAGCTACCCGAAACAGCACGCTTACCATGCGCCCTCCATCAGAAGCGCTGTACCGTCCCCATTCCAGAACACACTACAGAATGTACTGGCAGCAGCCACGAAAAGAAACTGCAACGTCACACAGATGAGGGAATTACCCACTTTGGACTCAGCAGTATTCAACGTGGAGTGTTTTAAAAAATTCGCATGCAACCAAGAATACTGGGAAGAATTTGCTGCCAGCCCTATTAGGATAACAACTGAGAATTTAACAACCTATGTTACTAAACTAAAAGGGCCAAAAGCAGCAGCGCTATTTGCAAAAACCCACAATCTGCTGCCACTGCAGGAAGTACCAATGGATAGGTTCACAGTAGATATGAAAAGGGACGTGAAGGTGACTCCTGGTACAAAGCACACAGAGGAAAGACCTAAGGTGCAGGTTATACAGGCGGCTGAACCCTTGGCGACAGCATACCTATGTGGGATTCACAGAGAGCTGGTTAGGAGGCTGAACGCCGTCCTCCTACCCAATGTACATACACTATTTGATATGTCTGCCGAGGATTTCGATGCCATCATAGCCGCACACTTTAAGCCAGGAGACACTGTTTTAGAAACGGACATAGCCTCCTTTGACAAGAGCCAAGATGATTCACTTGCGCTTACTGCCTTGATGTTGTTAGAAGATTTAGGGGTGGATCACTCCCTGTTGGACTTGATAGAGGCCGCTTTTGGAGAGATTTCCAGCTGTCATCTACCGACAGGTACGCGCTTCAAGTTCGGCGCCATGATGAAATCTGGTATGTTCCTAACTCTGTTCGTCAACACATTGCTAAACATCACCATCGCTAGCCGCGTGCTGGAAGATCGTCTGACAAAATCCGCGTGCGCGGCCTTCATCGGCGACGACAACATAATACATGGAGTCGTCTCCGATGAATTGATGGCAGCCAGATGCGCCACTTGGATGAACATGGAAGTGAAGATCATAGATGCAGTTGTATCCTTGAAAGCCCCTTACTTTTGTGGAGGGTTTATACTGCACGATACTGTGACGGGAACAGCCTGCAGAGTGGCAGACCCGCTAAAAAGGCTATTCAAACTGGGCAAACCGCTAGCGGCAGGTGACGAACAAGATGAAGATAGAAGACGAGCGCTGGCTGACGAAGTGATCAGATGGCAACGAACAGGGCTAATTGATGAGTTGGAGAAAGCGGTATACTCTAGGTATGAAGTGCAGGGTATATCAGTTGTGGTAATGTCCATGGCCACCTTTGCAAGCTCCAGATCTAACTTCGAGAAGCTCAGAGGACCCGTCATAACCTTGTACGGCGGTCCTAAANNNATGGAGTACATCCCAACCCAAACTTTTTACAATAGGAGGTACCAGCCTCGACCCTGGACTCCGCGCCCCACTATCCAAGTAATCAGGCCCAGACCGCGCCCTCAGAGGCAAGCCGGGCAACTTGCCCAGCTGATCTCAGCAGTTAATAAACTGACAATGCGCGCGGTACCCCAACAGAAGCCACGCAGGAATCGGAAGAATAAGAAGCAAAAACAAAAGCGACAGGCGCCACAAAACAACACAAACCAAAAGAAGCAGCCGCCTAAAAAGAAACCAGCTCAAAAGAAAAAGAAGCCGGGCCGCAGAGAGAGGATGTGCATGAAAATCGAAAATGATTGTATTTTTGAAGTCAAGTATGAAGGTAAGGTAACAGGTTACGCGTGCTTGGTGGGGGACAAAGTAATGAAACCAGCACACGTAAAGGGGACCATCGATAACGCGGACCTGGCCAAACTGGCCTTTAAGCGGTCATCTAAGTATGACCTTGAATGCGCGCAGATACCCGTGCACATGAAGTCCGACGCTTCGAAGTTCACCCATGAGAAACCAGAGGGGTACTACAACTGGCACCACGGAGCAGTACAGTACTCAGGAGGCCGGTTCACCATCCCCACAGGTGCTGGCAAACCAGGGGACAGCGGCAGACCGATCTTCGACAACAAGGGACGCGTGGTGGCCATAGTCTTAGGAGGAGCTAATGAAGGAGCCCGTACAGCCCTCTCGGTGGTGACCTGGAATAAAGACATTGTCACTAAAATCACCCCCGAGGGGGCCGAAGAGTGGAGTCTTGCCATCCCAGTCATGTGCCTGCTGGCAAATACCACGTTCCCCTGCTCCCAGCCCCCTTGCACTCCCTGCTGCTATGAAAGGGAACCAGAGGAAACCCTACGCATGCTTGAGGACAACGTCATGAGACCTGGGTACTATCAGCTGCTACAAGCATCCTTAACATGTTCTCCCCACCGTCAGCGACGCAGTACCAAGGACAACTTCAATGTCTATAAAGCCACAAGACCGTACTTAGCTCACTGTCCCGACTGTGGAGAAGGGCACTCGTGCCATAGTCCCGTAGCATTAGAACGCATCAGAAATGAAGCGACAGACGGGACGCTGAAAATCCAGGTCTCCTTGCAAATCGGAATAAAGACGGATGATAGCCACGATTGGACCAAGCTGCGTTANNNNNNNNNNNNNNNNNNNNNNNNNNNNNNNNNNNNNNNNNNNNNNNNNNNNNNNNNNNNNNNNNNNNNNNNNNNNNNNNNNNNNNNNNNNNNNNNNNNNNNNNNNNNNNNNNNNNNNNNNNNNNNNNNNNNNNNNNNNNNNNNNNNNNNNNNNNNNNNNNNNNNNNNNNNNNNNNNNNNNNNNNNCGNNNNNNNNGTGATAGGCCNNGANNNNNNNNNNNNNNGACNNCNNCACNNNNNNNNNNNNNNNNNNNNNNNNNNNNNNNNNNNNNNNNNNNNNNNNNNNNNNNNNNNNNNNNNNNNNNNNNNNNNNNNNNNNNNNNNNNNNNNNNNNNNNNNNNNNNNNNNNNNNNNNNNNNNNNNNNNNNNNNNNNNNNNNNNNNNNNNNNNNNNNNNNNNNNNNNNNNNNNNNNNNNNNNNNNNNNNNNNNNNNNNNNNNNNNNNNNNNNNNNNNNNNNNNNNNNNNNNNNNNNNNNNNNNNNNNNNNNNNNNNNNNNNNNNNNNNNNNNNNNNNNNNNNNNNNNNNNNNNNNNNNNNNNNNNNNNNNNNNNNNNNNNNNNNNNNNNNNNNNNNNNNNNNNNNNNNNNNNNNNNNNNNNNNNNNNNNNNNNNNNNNNNNNNNNNNNNNNNNNNNNNNNNNNNNNNNNNNNNNNNNNNNNNNNNNNNNNNNNNNNNNNNNNNNNNNNNNNNNNNNNNNNNNNNNNNNNNNNNNNNNNNNNNNNNNNNNNNNNNNNNNNNNNNNAGTCGTGCTAACCGTGCCGACTGAAGGGCTCGAGGTCACGTGGGGTAACAACGAGCCGTATAAGTATTGGCCGCAGTTATCTACAAACGGTACAGCCCATGGCCACCCGCATGAGATAATTCTGTATTATTATGAGCTGTACCCTACTATGACTGTAGTAGTTGTGTCAGTGGCCTCGTTCGTACTCCTGTCGATGGTGGGTGTGGCAGTGGGGATGTGCATGTGTGCACGACGCAGATGCATCACACCGTACGAACTGACACCAGGAGCTACCGTCCCTTTCCTGCTTAGCCTAATATGCTGCATCAGAACAGCTAAAGCGGCCACATACCAAGAGGCTGCGGTATACCTGTGGAATGAGCAGCAACCTTTGTTTTGGCTACAAGCCCTTATTCCGCTGGCAGCCCTGATTGTCCTATGCAACTGTCTGAGACTCTTACCATGCTGCTGTAAAACGTTGGCTTTTTTAGCCGTAATGAGCGTCGGTGCCCACACTGTGAGCGCGTANNNNNNNNNNNNNNNNNNNNNNNNNNNNNNNNNNNNNNNNNNNNNNNNNNNNNNNNNNNNNNNNNNNNNNNNNNNNNNNNNNNNNNNNNNNNNNNNNNNNNNNNNNNNNNNNNNNNNNNNNNNNNNNNNNNNNNNNNNNNNNNNNNNNNNNNNNNNNNNNNNNNNNNNNNNNNNNNNNNNNNNNNNNNNNNNNNNNNNNNNNNNNNNCAAAAACCTACCTGACTACAGCTGTAAGGTCTTCACCGGCGTCTACCCATTTATGTGGGGCGGAGCCTACTGCTTCTGCGACGCTGAAAACACGCAATTGAGCGAAGCACACGTGGAGAAGTCCGAATCATGCAAAACAGAATTTGCATCAGCATACAGGGCTCATACCGCATCCGCATCAGCTAAGCTCCGCGTCCTTTACCAAGGAAATAACATCACTGTAACTGCCTATGCTAACGGCGACCATGCCGTCACAGTTAAGGACGCCAAATTCATTGTGGGGCCAATGTCTTCAGCCTGGACACCTTTCGACAACAAAATTGTGGTGTACAAAGGTGACGTCTATAACATGGACTACCCGCCCTTTGGCGCAGGAAGACCAGGACAATTTGGCGATATCCAAAGTCGCACACCTGAGAGTAAAGACGTCTATGCTAATACACAACTGGTACTGCAGAGACCGGCTGCGGGTACGGTACATGTGCCATACTCTCAGGCACCATCTGGCTTTAAGTATTGGCTAAAAGAACGAGGGGCGTCGCTGCAGCACACAGCACCATTTGGCTGCCAAATAGCAACAAACCCGGTAAGAGCGGTGAATTGCGCCGTAGGGAACATGCCCATCTCCATCGACATACCGGATGCGGCCTTCATTAGGGTCGTCGACGCGCCCTCTTTAACGGACATGTCGTGCGAGGTACCAGCCTGCACCCATTCCTCAGATTTCGGGGGCGTCGCCATTATTAAATATGCAGCCAGCAAGAAAGGCAAGTGTGCGGTGCATTCGATGACCAACGCCGTCACAATTCGGGAAGCTGAGATAGAAGTTGAAGGGAATTCTCAGCTGCAAATCTCTTTCTCGACGGCCTTGGCCAGCGCCGAATTCCGCGTACAAGTCTGTTCTACACAAGTACACTGTGTAGCCGAGTGCCACCCTCCGAAGGACCACATAGTCAATTACCCGGCGTCACATACCACCCTCGGGGTCCAGGACATTTCCGCTACGGCGCTGTCATGGGTGCAGAAGATCACGGGAGGCGTGGGACTGGTTGTCGCTGTTGCAGCACTGATTCTAATCGTGGT----------------------------
		</sequence>
		<sequence>
			<taxon idref="MT349960|Brazil|MT|Sinop|2018-02-07"/>
			ATGGATCCTGTGTACGTGGACATAGACGCTGACAGCGCCTTTTTGAAGGCCCTGCAACGTGCGTACCCCATGTTTGAGGTGGAACCCAGGCAGGTCACACCGAATGACCATGCTAATGCTAGAGCGTTCTCGCATCTAGCTATAAAACTAATAGAGCAGGAAATTGATCCCGACTCAACCATCCTGGACATCGGCAGTGCACCAGCAAGGAGGATGATGTCGGACAGGAAGTACCACTGCGTCTGCCCGATGCGCAGCGCAGAAGATCCCGAGAGACTCGCCAATTATGCGAGAAAGCTAGCATCTGCTGCAGGAAAAGTCCTGGACAGAAACATCTCTGGAAAGATCGGGGACTTACAAGCAGTAATGGCCGTGCCAGACACGGAGACGCCAACATTCTGCTTGCACACAGATGTCTCATGTAGACAGAGAGCAGACGTCGCGATATACCAAGACGTCTATGCTGTACACGCACCCACGTCGCTATACCACCAGGCGATTAAAGGGGTCCGAGTGGCGTACTGGGTAGGGTTCGACACAACCCCGTTCATGTACAATGCCATGGCGGGTGCCTACCCCTCATATTCGACAAACTGGGCAGACGAGCAGGTACTGAAGGCTAAGAACATAGGATTATGTTCAACAGACCTGACGGAAGGTAGACGAGGTAAATTGTCTATTATGAGAGGGAAGAAGCTAAAACCGTGTGACCGTGTGCTGTTCTCAGTAGGGTCAACGCTCTACCCGGAAAGCCGCAAGCTACTTAAGAGCTGGCACTTACCATCGGTGTTCCATCTAAAGGGCAAACTCAGCTTCACATGCCGCTGTGATACAGTGGTTTCGTGCGAGGGCTACGTCGTTAAGAGAATAACGATGAGCCCAGGCCTTTATGGAAAAACCACAGGGTATGCGGTAACCCACCACGCAGACGGATTCTTGATGTGCAAGACTACCGACACGGTTGACGGCGAAAGAGTGTCATTCTCGGTGTGCACATACGTGCCGGCGACCATTTGTGATCAAATGACCGGCATCCTTGCTACAGAAGTCACGCCGGAGGATGCACAGAAGCTGTTGGTGGGGCTGAACCAGAGAATAGTGGTTAACGGCAGAACGCAACGGAATACGAACACCATGAAAAACTATCTGCTTCCCGTGGTCGCCCAAGCCTTCAGTAAGTGGGCAAAGGAGTGCCGGAAAGACATGGAAGATGAAAAACTCCTGGGGGTCAGAGAAAGAACACTGACCTGCTGCTGTCTATGGGCATTCAAGAAGCAGAAAACACACACGGTCTACAAGAGGCCTGATACCCAGTCAATTCAGAAGGTTCAGGCCGAGTTTGACAGCTTTGTGGTACCGAGCCTGTGGTCGTCCGGGTTGTCAATCCCCTTGAGGACTAGAATCAAATGGTTGTTAAGCAAGGTGCCAAAAACCGACCTGATCCCATATAGCGGGGACGCCCAAGAAGCCCGGGACGCAGAAAAAGAAGCAGAGGAAGAACGAGAAGCAGAACTGACTCGTGAAGCCCTACCACCTCTACAGGCAGCACAGGAAGATGTTCAGGTCGAAATCGACGTGGAACAGCTTGAGGACAGAGCGGGTGCAGGAATAATAGAGACTCCTAGAGGAGCTATCAAAGTTACTGCCCAACCAACAGACCACGTCGTGGGAGAGTACCTGGTACTTTCCCCGCAGATCGTACTACGGAGCCAGAAGCTCAGCCTAATTCACGCTTTGGCGGAGCAAGTGAAGACGTGCACGCACAGCGGACGAGCAGGGAGGTACGCGGTCGAAGCGTACGACGGCCGAGTCCTAGTGCCCTCAGGCTATGCAATCTCGCCTGAAGACTTCCAGAGTCTAAGCGAAAGCGCAACGATGGTGTATAACGAAAGAGAGTTCGTAAACAGAAAGCTACACCACATTGCGATGCACGGACCAGCCCTGAACACAGACGAAGAGTCGTATGAGCTGGTGAGGGCAGAGAGGACAGAACACGAGTACGTCTACGATGTGGACCAGAGAAGATGCTGTAAGAAGGAAGAAGCTGCAGGACTGGTACTGGTGGGCGACTTGACTAATCCGCCCTACCACGAATTCGCATATGAAGGGCTAAAAATCCGCCCTGCTTGCCCATACAAAATTGCAGTCATAGGAGTCTTCGGAGTACCAGGATCTGGCAAGTCAGCTATTATCAAGAACCTAGTTACCAGGCAAGACCTGGTGACTAGCGGAAAGAAAGAAAACTGCCAAGAAATCACCACCGACGTGATGAGACAGAGAGGTCTAGAGATATCTGCACGTACGGTTGACTCGCTGCTCTTGAATGGATGCAACAGGCCAGTCGACGTGTTGTACGTAGACGAGGCGTTTGCGTGCCACTCTGGAACGTTACTTGCTTTGATCGCCTTGGTTAGACCAAGGCAGAAAGTTGTACTCTGTGGTGACCCGAAGCAGTGCGGCTTCTTCAATATGATGCAGATGAAAGTCAACTATAATCACAACATCTGCACCCAAGTGTACCACAAAAGTATCTCCAGGCGGTGTACACTGCCTGTGACCGCCATTGTGTCATCGTTGCATTACGAAGGCAAAATGCGCACTACGAATGAGTACAACAAGCCGATTGTAGTGGACACTACAGGCTCAACAAAACCTGACGCTGGAGATCTCGTGTTAACGTGCTTCAGAGGGTGGGTTAAACAACTGCAAATTGACTATCGTGGATACGAGGTCATGACAGCAGCCGCATCCCAAGGGTTAACCAGAAAAGGAGTTTATGCAGTTAGGCAAAAAGTTAATGAAAACCCGCTCTATGCATCAACGTCAGAGCACGTCAACGTACTCCTAACACGTACGGAAGGTAAACTGGTATGGAAGACACTTTCCGGTGACCCGTGGATAAAGACGCTGCAGAACCCACCGAAAGGAAACTTCAAAGCAACTATCAAGGAGTGGGAGGTGGAGCATGCATCAATAATGGCGGGCATCTGCAGTCACCAAATGACCTTTGATACATTCCAAAACAAAGCCAATGTTTGTTGGGCTAAGAGCTTGGTCCCTATCCTCGAAACAGCGGGGATAAAACTAAATGATAGGCAGTGGTCCCAGATAATTCAAGCCTTCAAAGAAGATAAAGCATACTCACCTGAAGTAGCCCTGAATGAAATATGCACGCGCATGTATGGGGTGGATTTAGACAGTGGGCTATTTTCTAAACCATTGGTGTCTGTGTATTACGCGGATAACCACTGGGATAATAGGCCTGGAGGGAAGATGTTCGGATTCAACCCCGAGGCAGCATCCATTCTAGAAAGAAAGTATCCATTCACAAAAGGGAAGTGGAACATCAATAAGCAGATCTGCGTGACCACCAGGAGGATAGAAGACTTTAACCCTACCACCAATATTATACCGGCCAATAGGAGACTACCACACTCATTAGTGGCCGAACACCGCCCAGTAAAAGGGGAAAGAATGGAATGGCTGGTTAATAAGATAAACGGCCACCACGTGCTCCTGGTCAGTGGCTATAATCTTGTACTGCCTACTAAGAGAGTCACTTGGGTAGCGCCACTAGGTGTCCGCGGAGCGGACTACACATACAACCTAGAGTTGGGTCTGCCAGCAACGCTTGGCAGGTATGACCTAGTGGTCATAAACATCCACACACCTTTTCGCATACACCATTACCAACAGTGCGTAGACCACGCAATGAAACTGCAAATGCTCGGGGGTGACTCATTGAGACTGCTCAAACCGGGTGGCTCTCTATTGATCAGAGCATATGGTTACGCAGATAGAACCAGTGAACGAGTCATCTGCGTGTTGGGACGCAAGTTCAGATCGTCTAGAGCGTTGAAACCACCATGTGTCACCAGCAACACTGAGATGTTTTTCCTATTCAGCAACTTTGACAATGGCAGAAGGAATTTCACAACTCATGTCATGAATAATCAACTGAATGCAGCCTTTGTAGGACAGGCCACCCGAGCAGGATGTGCACCGTCGTACCGGGTAAAACGCATGGACATCGCGAAGAACGATGAAGAGTGCGTAGTTAACGCCGCTAACCCTCGCGGGTTACCGGGTGACGGTGTTTGCAAGGCAGTATACAAAAAATGGCCGGAGTCCTTTAAGAATAGTGCAACACCAGTGGGAACCGCAAAAACAGTCATGTGCGGTACGTATCCAGTAATCCACGCCGTTGGACCGAACTTCTCTAATTATTTGGAATCTGAAGGGGACCGGGAATTGGCAGCTGCCTATCGAGAAGTCGCAAAGGAAGTAACTAGACTGGGAGTAAATAGTGTAGCTATACCTCTCCTCTCCACAGGTGTATACTCAGGAGGGAAAGATAGGCTGACCCAGTCACTGAACCACCTCTTCACAGCCATGGACTCGACGGATGCAGACGTGGTCATCTACTGTCGCGACAAAGAATGGGAGAAGAAAATATCCGAGGCCATACAGATGCGGACCCAAGTGGAGTTGCTGGATGAGCACATCTCCATAGACTGCGATATTGTTCGCGTGCACCCTGACAGCAGCTTGGCAGGCAGAAAAGGATACAGCACCACGGAAGGCGCACTGTACTCATACCTAGAAGGGACTCGTTTTCACCAGACGGCAGTGGACATGGCAGAGATATATACTATGTGGCCAAAGCAAACAGAGGCCAACGAGCAAGTCTGCCTATATGCCCTGGGGGAAAGTATTGAATCGATCAGGCAGAAATGCCCGGTGGATGATGCAGATGCATCGTCTCCTCCAAAAACTGTCCCGTGCCTTTGCCGTTACGCCATGACTCCGGAACGCGTCACCCGACTTCGCATGAACCACGTCACAAGTATAATTGTGTGTTCCTCGTTTCCCCTTCCAAAGTACAAAATAGAAGGAGTGCAAAAAGTCAAATGCTCTAAGGTAATGCTATTTGACCACAACGTGCCATCACGCGTAAGTCCAAGGGAATATAGATCTTCCCCGGAGGCWGCACAGGAAGCGAGTACAACCACGTCACTGACGCATAGCCAATTCGACCTAAGCGTTGACGGCGAGATACTACCCGTCCCGTCAGATCTGGATGCTGACGCCCCAGCCCTAGAACCAGCTCTAGACGACAGGGCGACACACACGTTGCCATCCACAACCGGAAACCTTGCGGTCGTGTCTGACTGGGTAATGAGCACCGTACCTGTCGCGCCGCCCAGAAGAAGGCGAGGGAGAAACCTGACTGTGACATGCGACGAGAGAGAAGGGAACATAACACCCATGGCTAGCGTCCGATTCTTTAGGGCAGAGCTGCGTCCGGTCGTACAAGAAACAGCGGAGACGCGTGACACAGCAATGTCTCTTCAGGCACCGCCGAGTACCGCCACGGAACTGAATCATCCGCCGATCTCCTTCGGAGCACCAAGCGAGACGTTCCCCATTACATTTGGGGACTTCAACGAAGGAGAAATCGAAAGCTTGTCTTCTGAGCTGCTAACTTTCGGAGACTTCCTACCCGGAGAAGTGGATGACTTGACAGATAGCGACTGGTCCACGTGCTCAGACACGGACGACGAGTTATGACTAGACAGGGCAGGTGGGTATATATTCTCGTCGGACACCGGTCCAGGTCATTTACAACAGAAGTCAGTACGCCAGTCGGTGCTGCCGGTGAACACCCTGGAGGAAGTCCACGAGGAGAAGTGTTACCCACCTAAGTTGGATGAAGTAAAGGAGCAACTATTACTTAAGAAACTCCAGGAGAGTGCATCCATGGCCAACAGAAGCAGGTACCAGTCGCGCAAAGTAGAAAACATGAAAGCAACAATCATCCAGAGACTAAAGAGAGGCTGTAGACTATACTTAATGTCAGAGACCTCAAAAGTCCCTACTTACCGGACCACATATCCGGCGCCTGTGTACTCGCCTCCGATCAACGTCCGACTGTCCAACCCCGAGTCCGCAGTGGCAGCATGCAATGAGTTCCTAGCTAGAAACTATCCAACTGTCTCATCGTACCAAATTACCGACGAGTATGATGCATATTTAGACATGGTGGACGGGTCGGAGAGTTGCCTGGATCGAGCGACATTCAATCCGTCAAAACTTAGGAGCTACCCGAAACAGCACGCTTACCATGCGCCCTCCATCAGAAGCGCTGTACCGTCCCCATTCCAGAACACACTACAGAATGTACTGGCAGCAGCCACGAAAAGAAACTGCAACGTCACACAGATGAGGGAATTACCCACTTTGGACTCAGCAGTATTCAACGTGGAGTGTTTTAAAAAATTCGCATGCAACCAAGAATACTGGGAAGAATTTGCTGCCAGCCCTATTAGGATAACAACTGAGAATTTAACAACCTATGTTACTAAACTAAAAGGGCCAAAAGCAGCAGCGCTATTTGCAAAAACCCACAATCTGCTGCCACTGCAGGAAGTACCAATGGATAGGTTCACAGTAGATATGAAAAGGGACGTGAAGGTGACTCCTGGTACAAAGCACACAGAGGAAAGACCTAAGGTGCAGGTTATACAGGCGGCTGAACCCTTGGCGACAGCATACCTATGTGGGATTCACAGAGAGCTGGTTAGGAGGCTGAACGCCGTCCTCCTACCCAATGTACATACACTATTTGATATGTCTGCCGAGGATTTCGATGCCATTATAGCCGCACACTTTAAGCCAGGAGACACTGTTTTAGAAACGGACATAGCCTCCTTTGACAAGAGCCAAGATGATTCACTTGCGCTTACTGCCTTGATGTTGTTAGAAGATTTAGGGGTGGATCACTCCCTGTTGGACTTGATAGAGGCCGCTTTTGGAGAGATTTCCAGCTGTCATCTACCGACAGGTACGCGCTTCAAGTTCGGCGCCATGATGAAATCTGGTATGTTCCTAACTCTGTTCGTCAACACATTGCTAAACATCACCATCGCTAGCCGCGTGCTGGAAGATCGTCTGACAAAATCCGCGTGCGCGGCCTTCATCGGCGACGACAACATAATACATGGAGTCGTCTCCGATGAATTGATGGCAGCCAGATGCGCCACTTGGATGAACATGGAAGTGAAGATCATAGATGCAGTTGTATCCTTGAAAGCCCCTTACTTTTGTGGAGGGTTTATACTGCACGATACTGTGACGGGAACAGCCTGCAGAGTGGCAGACCCGCTAAAAAGGCTATTCAAACTGGGCAAACCGCTAGCGGCAGGTGACGAACAAGATGAAGATAGAAGACGAGCGCTGGCTGACGAAGTGATCAGATGGCAACGAACAGGGCTAATTGATGAGTTGGAGAAAGCGGTATACTCTAGGTATGAAGTGCAGGGTATATCAGTTGTGGTAATGTCCATGGCCACCTTTGCAAGCTCCAGATCTAACTTCGAGAAGCTCAGAGGACCCGTCATAACTTTGTACGGCGGTCCTAAATAGATGGAGTACATCCCAACCCAAACTTTTTACAATAGGAGGTACCAGCCTCGACCCTGGACTCCGCGCCCCACTATCCAAGTAATCAGGCCCAGACCGCGCCCTCAGAGGCAAGCCGGGCAACTTGCCCAGCTGATCTCAGCAGTTAATAAACTGACAATGCGCGCGGTACCCCAACAGAAGCCACGCAGGAATCGGAAGAATAAGAAGCAAAAGCAAAAGCGACAGGCGCCACAAAACAACACAAACCAAAAGAAGCAGCCGCCTAAAAAGAAACCAGCTCAAAAGAAAAAGAAGCCGGGCCGCAGAGAGAGGATGTGCATGAAAATCGAAAATGATTGTATTTTTGAAGTCAAGTATGAAGGTAAGGTAACAGGTTACGCGTGCTTGGTGGGGGACAAAGTAATGAAACCAGCACACGTAAAGGGGACCATCGATAACGCGGACCTGGCCAAACTGGCCTTTAAGCGGTCATCTAAGTATGACCTTGAATGCGCGCAGATACCCGTGCACATGAAGTCCGACGCTTCGAAGTTCACCCATGAGAAACCAGAGGGGTACTACAACTGGCACCACGGAGCAGTACAGTACTCAGGAGGCCGGTTCACCATCCCCACAGGTGCTGGCAAACCAGGGGACAGCGGCAGACCGATCTTCGACAACAAGGGACGCGTGGTGGCCATAGTCTTAGGAGGAGCTAATGAAGGAGCCCGTACAGCCCTCTCGGTGGTGACCTGGAATAAAGACATTGTCACTAAAATCACCCCCGAGGGGGCCGAAGAGTGGAGTCTTGCCATCCCAGTCATGTGCCTGCTGGCAAATACCACGTTCCCCTGCTCCCAGCCCCCTTGCATTCCCTGCTGCTAYGAAAGGGAACCAGAGGAAACCCTACGCATGCTTGAGGACAACGTCATGAGACCTGGGTACTATCAGCTGCTACAAGCATCCTTAACATGTTCTCCCCGCCGTCAGCGACGCAGTACCAAGGACAACTTCAATGTCTATAAAGCCACAAGACCGTACTTAGCTCACTGTCCCGACTGTGGAGAAGGGCACTCGTGCCATAGTCCCGTAGCATTAGAACGCATCAGAAATGAAGCGACAGACGGGACGCTGAAAATCCAGGTCTCCTTGCAAATCGGAATAAAGACGGATGATAGCCACGATTGGACCAAGCTGCGTTACATGGACAACCACACGCCAGCGGACGCAGAGAGGGCGGGGCTATTTGTAAGAACATCAGCACCGTGCACGATTACTGGAACAATGGGACACTTCATCCTGACCCGATGTCCGAAAGGGGAAACTCTGACGGTGGGATTCACTGACAGTAGGAAGATCAGTCACTCATGTACGCACCCATTTCACCATGACCCTCCTGTGATAGGCCGGGAGAAATTCCATTCCCGACCGCAGCACGGTAAAGAGCTGCCTTGCAGCACGTACGTGCAGAGCACCGCCGCAACTACCGAGGAGATAGAGGTACACATGCCCCCAGACACCCCTGATCGCACATTGATGTCACAACAGTCCGGCAACGTAAAGATCACAGTTAATGGCCAGACGGTGCGGTACAAGTGTAATTGCGGTGGCTCAAATGAAGGACTAATAACTACAGACAAAGTGATTAATAACTGCAAAGTTGATCAATGTCATGCCGCGGTCACCAATCACAAAAAGTGGCAGTACAACTCCCCTCTGGTCCCGCGTAATGCTGAACTTGGGGACCGAAAAGGAAAAATCCACATCCCGTTTCCGCTGGCAAATGTAACATGCAGGGTGCCTAAAGCAAGGAACCCCACCGTGACGTACGGGAAAAACCAAGTCATCATGCTACTGTATCCCGACCACCCAACACTCCTGTCCTACCGGAACATGGGAGAAGAACCAAACTACCAAGAAGAATGGGTGACGCATAAGAAGGAAGTCGTGCTAACCGTGCCGACTGAAGGGCTCGAGGTCACGTGGGGTAACAACGAGCCGTATAAGTATTGGCCGCAGTTATCTACAAACGGTACAGCCCATGGCCACCCGCATGAGATAATTCTGTATTATTATGAGCTGTACCCTACTATGACTGTAGTAGTTGTGTCAGTGGCCTCGTTCGTACTCCTGTCGATGGTGGGTGTGGCAGTGGGGATGTGCATGTGTGCACGACGCAGATGCATCACACCGTACGAACTGACACCAGGAGCTACCGTCCCTTTCCTGCTTAGCCTAATATGCTGCATCAGAACAGCTAAAGCGGCCACATACCAAGAGGCTGCGGTATACCTGTGGAATGAGCAGCAACCTTTGTTTTGGCTACAAGCCCTTATTCCGCTGGCAGCCCTGATTGTCCTATGCAACTGTCTGAGACTCTTACCATGCTGCTGTAAAACGTTGGCTTTTTTAGCCGTAATGAGCGTCGGTGCCCACACTGTGAGCGCGTACGAACACGTAACAGTGATCCCGAACACGGTGGGAGTACCGTATAAGACTCTAGTCAATAGACCGGGCTACAGTCCCATGGTATTGGAGATGGAACTACTGTCAGTCACTTTGGAGCCAACGCTATCGCTTGATTACATCACGTGCGAGTACAAAACCGTTATCCCGTCTCCGTACGTGAAATGCTGCGGTACAGCAGAGTGCAAGGACAAAAACCTACCTGACTACAGCTGTAAGGTCTTCACCGGCGTCTACCCATTTATGTGGGGCGGAGCCTACTGCTTCTGCGACGCTGAAAACACGCAATTGAGCGAAGCACACGTGGAGAAGTCCGAGTCATGCAAAACAGAATTTGCATCAGCATACAGGGCTCATACCGCATCCGCATCAGCTAAGCTCCGCGTCCTTTACCAAGGAAATAACATCACTGTAACTGCCTATGCTAACGGCGACCATGCCGTCACAGTTAAGGACGCCAAATTCATTGTGGGGCCAATGTCTTCAGCCTGGACACCTTTCGACAACAAAATTGTGGTGTACAAAGGTGACGTCTATAACATGGACTACCCGCCCTTTGGCGCAGGAAGACCAGGACAATTTGGCGATATCCAAAGTCGCACACCTGAGAGTAACGACGTCTATGCTAATACACAACTGGTACTGCAGAGACCGGCTGCGGGTACGGTACATGTGCCATACTCTCAGGCACCATCTGGCTTTAAGTATTGGCTAAAAGAACGAGGGGCGTCGCTGCAGCACACAGCACCATTTGGCTGCCAAATAGCAACAAACCCGGTAAGAGCGGTGAATTGCGCCGTAGGGAACATGCCCATCTCCATCGACATACCGGATGCGGCCTTCATTAGGGTCGTCGACGCGCCCTCTTTAACGGACATGTCGTGCGAGGTACCAGCCTGCACCCATTCCTCAGATTTCGGGGGCGTCGCCATTATTAAATATGCAGCCAGCAAGAAAGGCAAGTGTGCGGTGCATTCGATGACCAACGCCGTCACAATTCGGGAAGCTGAGATAGAAGTTGAAGGGAATTCTCAGCTGCAAATCTCTTTCTCGACGGCCTTGGCCAGCGCCGAATTCCGCGTACAAGTCTGTTCTACACAAGTACACTGTGTAGCCGAGTGCCACCCTCCGAAGGACCACATAGTCAATTACCCGGCGTCACATACCACCCTCGGGGTCCAGGACATTTCCGCTACGGCGCTGTCATGGGTGCAGAAGATCACGGGAGGCGTGGGACTGGTTGTCGCTGTTGCAGCACTGATTCTAATCGTGGTGCTATGCGTGTCGTTCAGCAGGCACTAA
		</sequence>
		<sequence>
			<taxon idref="MK518395|Brazil|MA|2017-03-16"/>
			ATGGATCCTGTGTACGTGGACATAGACGCTGACAGCGCCTTTTTGAAGGCCCTGCAACGTGCGTACCCCATGTTTGAGGTGGAACCCAGGCAGGTCACACCGAATGACCATGCTAATGCTAGAGCGTTCTCGCATCTAGCTATAAAACTAATAGAGCAGGAAATTGATCCCGACTCAACCATCCTGGACATCGGCAGTGCACCAGCAAGGAGGATGATGTCGGACAGGAAGTACCACTGCGTCTGCCCGATGCGCAGCGCAGAAGACCCCGAGAGACTCGCCAATTATGCGAGAAAGCTAGCATCTGCTGCAGGAAAAGTCCTGGACAGAAACATCTCTGGAAAGATCGGGGACTTACAAGCAGTAATGGCCGTGCCAGACACGGAGACGCCAACATTCTGCTTGCACACAGATGTCTCATGTAGACAGAGAGCAGACGTCGCGATATACCAAGACGTCTATGCTGTACACGCACCCACGTCGCTATACCACCAGGCGATTAAAGGGGTCCGAGTGGCGTACTGGGTAGGGTTCGACACAACCCCGTTCATGTACAATGCCATGGCGGGTGCCTACCCCTCATATTCGACAAACTGGGCAGACGAGCAGGTACTGAAGGCTAAGAACATAGGATTATGTTCAACAGACCTGACGGAAGGTAGACGAGGTAAATTGTCTATTATGAGAGGGAAGAAGCTAAAACCGTGTGACCGTGTGCTGTTCTCAGTAGGGTCAACGCTCTACCCGGAAAGCCGCAAGCTACTTAAGAGCTGGCACTTACCATCGGTGTTCCATCTAAAGGGCAAACTCAGCTTCACATGCCGCTGTGATACAGTGGTTTCGTGCGAGGGCTACGTCGTTAAGAGAATAACGATGAGCCCAGGCCTTTATGGAAAAACCACAGGGTATGCGGTAACCCACCACGCAGACGGATTCTTGATGTGCAAGACTACCGACACGGTTGACGGCGAAAGAGTGTCATTCTCGGTGTGCACATACGTGCCGGCGACCATTTGTGATCAAATGACCGGCATCCTTGCTACAGAAGTCACGCCGGAGGATGCACAGAAGCTGTTGGTGGGGCTGAACCAGAGAATAGTGGTTAACGGCAGAACGCAACGGAATACGAACACCATGAAAAACTATCTGCTTCCCGTGGTCGCCCAAGCCTTCAGTAAGTGGGCAAAGGAGTGCCGGAAAGACATGGAAGATGAAAAACTCCTGGGGGTCAGAGAAAGAACACTGACCTGCTGCTGTCTATGGGCATTCAAGAAGCAGAAAACACACACGGTCTACAAGAGGCCTGATACCCAGTCAATTCAGAAGGTTCAGGCCGAGTTTGACAGCTTTGTGGTATCGAGCCTGTGGTCGTCCGGGTTGTCAATCCCCTTGAGGACTAGAATCAAATGGTTGTTAAGCAAGGTGCCAAAAACCGACCTGATCCCATATAGCGGGGACGCCCAAGAAGCCCGGGACGCAGAAAAAGAAGCAGAGGAAGAACGAGAAGCAGAACTGACTCGTGAAGCCCTACCACCTCTACAGGCAGCACAGGAAGATGTTCAGGTCGAAATCGACGTGGAACAGCTTGAGGACAGAGCGGGTGCAGGAATAATAGAGACTCCTAGAGGAGCTATCAAAGTTACTGCCCAACCAACAGACCACGTCGTGGGAGAGTACCTGGTACTTTCCCCGCAGACCGTACTACGGAGCCAGAAGCTCAGCCTAATTCACGCTTTGGCGGAGCAAGTGAAGACGTGCACGCACAGCGGACGAGCAGGGAGGTACGCGGTCGAAGCGTACGACGGCCGAGTCCTAGTGCCCTCAGGCTATGCAATCTCGCCTGAAGACTTCCAGAGTCTAAGCGAAAGCGCAACGATGGTGTATAACGAAAGAGAGTTCGTAAACAGAAAGCTACACCACATTGCGATGCACGGACCAGCCCTGAACACCGACGAAGAGTCGTATGAGCTGGTGAGGGCAGAGAGGACAGAACACGAGTACGTCTACGATGTGGACCAGAGAAGATGCTGTAAGAAGGAAGAAGCTGCAGGACTGGTACTGGTGGGCGACTTGACTAATCCGCCCTACCACGAATTCGCATATGAAGGGCTAAAAATCCGCCCTGCCTGCCCATACAAAATTGCAGTCATAGGAGTCTTCGGAGTACCAGGATCTGGCAAGTCAGCTATTATCAAGAACCTAGTTACCAGGCAAGACCTGGTGACTAGCGGAAAGAAAGAAAACTGCCAAGAAATCACCACCGACGTGATGAGACAGAGAGGTCTAGAGATATCTGCACGTACGGTTGACTCGCTGCTCTTGAATGGATGCAACAGGCCAGTCGACGTGTTGTACGTAGACGAGGCGTTTGCGTGCCACTCTGGAACGTTACTTGCTTTGATCGCCTTGGTTAGACCAAGGCAGAAAGTTGTACTCTGTGGTGACCCGAAGCAGTGCGGCTTCTTCAATATGATGCAGATGAAAGTCAACTATAATCACAACATCTGCACCCAAGTGTACCACAAAAGTATCTCCAGGCGGTGTACACTGCCTGTGACCGCCATTGTGTCATCGTTGCATTACGAAGGCAAAATGCGCACTACGAATGAGTACAACAAGCCGATTGTAGTGGACACTACAGGCTCAACAAAACCTGACGCTGGAGATCTCGTGTTAACGTGCTTCAGAGGGTGGGTTAAACAACTGCAAATTGACTATCGTGGATACGAGGTCATGACAGCAGCCGCATCCCAAGGGTTAACCAGAAAAGGAGTTTATGCAGTTAGGCAAAAAGTTAATGAAAACCCGCTCTATGCATCAACGTCAGAGCACGTCAACGTACTCCTAACACGTACGGAAGGTAAACTGGTATGGAAGACACTTTCCGGTGACCCGTGGATAAAGACGCTGCAGAACCCACCGAAAGGAAACTTCAAAGCAACTATCAAGGAGTGGGAGGTGGAGCATGCATCAATAATGGCGGGCATCTGCAGTCACCAAATGACCTTTGATACATTCCAAAACAAAGCCAATGTTTGTTGGGCTAAGAGCTTGGTCCCTATCCTCGAAACAGCGGGGATAAAACTAAATGATAGGCAGTGGTCCCAGATAATTCAAGCCTTCAAAGAAGATAAAGCATACTCACCTGAAGTAGCCCTGAATGAAATATGCACGCGCATGTATGGGGTGGATTTAGACAGTGGGCTATTTTCTAAACCATTGGTGTCTGTGTATTACGCGGATAACCACTGGGATAATAGGCCTGGAGGGAAGATGTTCGGATTCAACCCCGAGGCAGCATCCATTCTAGAAAGAAAGTATCCATTCACAAAAGGGAAGTGGAACATCAACAAGCAGATCTGCGTGACCACCAGGAGGATAGAAGACTTTAACCCTACCACCAATATTATACCGGCCAATAGGAGACTACCACACTCATTAGTGGCCGAACACCGCCCAGTAAAAGGGGAAAGAATGGAATGGCTGGTTAATAAGATAAACGGCCACCACGTGCTCCTGGTCAGTGGCTATAATCTTGTACTGCCTACTAAGAGAGTCACTTGGGTAGCGCCACTAGGTGTCCGCGGAGCGGACTACACATACAACCTAGAGTTGGGTCTGCCAGCAACGCTTGGCAGGTATGACCTAGTGGTCATAAACATCCACACACCTTTTCGCATACACCATTACCAACAGTGCGTAGACCACGCAATGAAACTGCAAATGCTCGGGGGTGACTCATTGAGACTGCTCAAACCGGGTGGCTCTCTATTGATCAGAGCATATGGTTACGCAGATAGAACCAGTGAACGAGTCATCTGCGTGTTGGGACGCAAGTTCAGATCGTCTAGAGCGTTGAAACCACCATGTGTCACCAGCAACACTGAGATGTTTTTCCTATTCAGCAACTTTGACAATGGCAGAAGGAATTTCACAACTCATGTCATGAATAATCAACTGAATGCAGCCTTTGTAGGACAGGCCACCCGAGCAGGATGTGCACCGTCGTACCGGGTAAAACGCATGGACATCGCGAAGAACGATGAAGAGTGCGTAGTTAACGCCGCTAACCCTCGCGGGTTACCGGGTGACGGTGTTTGCAAGGCAGTATACAAAAAATGGCCGGAGTCCTTTAAGAATAGTGCAACACCAGTGGGAACCGCAAAAACAGTCATGTGCGGTACGTATCCAGTAATCCACGCCGTTGGACCGAACTTCTCTAATTATTTGGAATCTGAAGGGGACCGGGAATTGGCAGCTGCCTATCGAGAAGTCGCAAAGGAAGTAACTAGACTGGGAGTAAATAGTGTAGCTATACCTCTCCTCTCCACAGGTGTATACTCAGGAGGGAAAGATAGGCTGACCCAGTCACTAAACCACCTCTTCACAGCCATGGACTCGACGGATGCAGACGTGGTCATCTACTGTCGCGACAAAGAATGGGAGAAGAAAATATCCGAGGCCATACAGATGCGGACTCAAGTGGAGTTGCTGGATGAGCACATCTCCATAGACTGCGATATTGTTCGCGTGCACCCTGACAGCAGCTTGGCAGGCAGAAAAGGATACAGCACCACGGAAGGCGCACTGTACTCATACCTAGAAGGGACTCGTTTTCACCAGACGGCAGTGGACATGGCAGAGATATATACTATGTGGCCAAAGCAAACAGAGGCCAACGAGCAAGTCTGCCTATATGCCCTGGGGGAAAGTATTGAATCGATCAGGCAGAAATGCCCGGTGGATGATGCAGATGCATCGTCTCCTCCAAAAACTGTCCCGTGCCTTTGCCGTTACGCCATGACTCCGGAACGCGTCACCCGACTTCGCATGAACCACGTCACAAGTATAATTGTGTGTTCCTCGTTTCCCCTTCCAAAGTACAAAATAGAAGGAGTGCAAAAAGTCAAATGCTCTAAGGTAATGCTATTTGACCACAACGTGCCATCACGCGTAAGTCCAAGGGAATGTAGATCTTCCCCAGAGGCTGCACAGGAAGCGAGTACAACCACGTCACTGACGCATAGCCAATTCGACCTAAGCGTTGACGGCGAGATACTACCCGTCCCGTCAGATCTGGATGCTGACGCCCCAGCCCTAGAACCAGCTCTAGACGACAGGGCGACACACACGTTGCCATCCACAACCGGAAACCTTGCGGCCGTGTCCGACTGGGTAATGAGCACCGTACCTGTCGCGCCGCCCAGAAGAAGGCGAGGGAGAAACCTGACTGTGACATGCGACGAGAGAGAAGGGAACATAACACCCATGGCTAGCGTCCGATTCTTTAGGGCAGAGCTGCGTCCGGTCGTACAAGAAACAGCGGAGACGCGTGACACAGCAATGTCTCTTCAGGCACCGCCGAGTACCGCCACGGAACTGAATCATCCGCCGATCTCCTTCGGAGCACCAAGCGAGACGTTCCCCATTACATTTGGGGACTTCAACGAAGGAGAAATCGAAAGCTTGTCTTCTGAGCTGCTAACTTTCGGAGACTTCCTACCCGGAGAAGTGGATGACTTGACAGATAGCGACTGGTCCACGTGCTCAGACACGGACGACGAGTTATGACTAGACAGGGCAGGTGGGTATATATTCTCGTCGGACACCGGTCCAGGTCATTTACAACAGAAGTCAGTACGCCAGTCAGTGCTGCCGGTGAACACCCTGGAGGAAGTCCACGAGGAGAAGTGTTACCCACCTAAGTTGGATGAAGTAAAGGAGCAACTATTACTTAAGAAACTCCAGGAGAGTGCATCCATGGCCAACAGAAGCAGGTACCAGTCGCGCAAAGTAGAAAACATGAAAGCAACAATCATCCAGAGACTAAAGAGAGGCTGTAGACTATACTTAATGTCAGAGACCTCAAAAGTCCCTACTTACCGGACCACATATCCGGCGCCTGTGTACTCGCCTCCGATCAACGTCCGACTGTCCAACCCCGAGTCCGCAGTGGCAGCATGCAATGAGTTCCTAGCTAGAAACTATCCAACTGTCTCATCATACCAAATTACCGACGAGTATGATGCATATTTAGACATGGTGGACGGGTCGGAGAGTTGCCTGGATCGAGCGACATTCAATCCGTCAAAACTTAGGAGCTACCCGAAACAGCACGCTTACCATGCACCCTCCATCAGAAGCGCTGTACCGTCCCCATTCCAGAACACACTACAGAATGTACTGGCAGCAGCCACGAAAAGAAACTGCAACGTCACACAGATGAGGGAATTACCCACTTTGGACTCAGCAGTATTCAACGTGGAGTGTTTTAAAAAATTCGCATGCAACCAAGAATACTGGGAAGAATTTGCTGCCAGCCCTATTAGGATAACAACTGAGAATTTAACAACCTATGTTACTAAACTAAAAGGGCCAAAAGCAGCAGCGCTATTTGCAAAAACCCACAATCTGCTGCCACTGCAGGAAGTACCAATGGATAGGTTCACAGTAGATATGAAAAGGGACGTGAAGGTGACTCCTGGTACAAAGCACACAGAGGAAAGACCTAAGGTGCAGGTTATACAGGCGGCTGAACCCTTGGCGACAGCATACCTATGTGGGATTCACAGAGAGCTGGTTAGGAGGCTGAACGCCGTCCTCCTACCCAATGTACATACACTATTTGATATGTCTGCCGAGGATTTCGATGCCATCATAGCCGCACACTTTAAGCCAGGAGACACTGTTTTAGAAACGGACATAGCCTCCTTTGACAAGAGCCAAGATGATTCACTTGCGCTTACTGCCTTGATGTTGTTAGAAGATTTAGGGGTGGATCACTCCCTGTTGGACTTGATAGAGGCCGCTTTTGGAGAGATTTCCAGCTGTCATCTACCGACAGGTACGCGCTTCAAGTTCGGCGCCATGATGAAATCTGGTATGTTCCTAACTCTGTTCGTCAACACATTGCTAAACATCACCATCGCTAGCCGCGTGCTGGAAGATCGTCTGACAAAATCCGCGTGCGCGGCCTTCATCGGCGACGACAACATAATACATGGAGTCGTCTCCGATGAATTGATGGCAGCCAGATGCGCCACTTGGATGAACATGGAAGTGAAGATCATAGATGCAGTTGTATCCTTGAAAGCCCCTTACTTTTGTGGAGGGTTTATACTGCACGATACTGTGACGGGAACAGCCTGCAGAGTGGCAGACCCGCTAAAAAGGCTATTCAAACTGGGCAAACCGCTAGCGGCAGGTGACGAACAAGATGAAGATAGAAGACGAGCGCTGGCTGACGAAGTGATCAGATGGCAACGAACAGGGCTAATTGATGAGTTGGAGAAAGCGGTATACTCTAGGTATGAAGTGCAGGGTATATCAGTTGTGGTAATGTCCATGGCCACCTTTGCAAGCTCCAGATCTAACTTCGAGAAGCTCAGAGGACCCGTCATAACTTTGTACGGCGGTCCTAAATAGATGGAGTACATCCCAACCCAAACTTTTTACAATAGGAGGTACCAGCCTCGACCCTGGACTCCGCGCCCCACTATCCAAGTAATCAGGCCCAGACCGCGCCCTCAGAGGCAAGCCGGGCAACTTGCCCAGCTGATCTCAGCAGTTAATAAACTGACAATGCGCGCGGTACCCCAACAGAAGCCACGCAGGAATCGGAAGAATAAGAAGCAAAAGCAAAAGCGACAGGCGCCACAAAACAACACAAACCAAAAGAAGCAGCCGCCTAAAAAGAAACCAGCTCAAAAGAAAAAGAAGCCGGGCCGCAGAGAGAGGATGTGCATGAAAATCGAAAATGATTGTATTTTTGAAGTCAAGTATGAAGGTAAGGTAACAGGTTACGCGTGCTTGGTGGGGGACAAAGTAATGAAACCAGCACACGTAAAGGGGACCATCGATAACGCGGACCTGGCCAAACTGGCCTTTAAGCGGTCATCTAAGTATGACCTTGAATGCGCGCAGATACCCGTGCACATGAAGTCCGACGCTTCGAAGTTCACCCATGAGAAACCAGAGGGGTACTACAACTGGCACCACGGAGCAGTACAGTACTCAGGAGGCCGGTTCACCATCCCCACAGGTGCTGGCAAACCAGGGGACAGCGGCAGACCGATCTTCGACAACAAGGGACGCGTGGTGGCCATAGTCTTAGGAGGAGCTAATGAAGGAGCCCGTACAGCCCTCTCGGTGGTGACCTGGAATAAAGACATTGTCACTAAAATCACCCCCGAGGGGGCCGAAGAGTGGAGTCTTGCCATCCCAGTCATGTGCCTGCTGGCAAATACCACGTTCCCCTGCTCCCAGCCCCCTTGCACTCCCTGCTGCTATGAAAGGGAACCAGAGGAAACCCTACGCATGCTTGAGGACAACGTCATGAGACCTGGGTACTATCAGCTGCTACAAGCATCCTTAACATGTTCTCCCCACCGTCAGCGACGCAGTACCAAGGACAACTTCAATGTCTATAAAGCCACAAGACCGTACTTAGCTCACTGTCCCGACTGTGGAGAAGGGCACTCGTGCCATAGTCCCGTAGCATTAGAACGCATCAGAAATGAAGCGACAGACGGGACGCTGAAAATCCAGGTCTCCTTGCAAATCGGAATAAAGACGGATGATAGCCACGATTGGACCAAGCTGCGTTACATGGACAACCACACGCCAGCGGACGCAGAGAGGGCGGGGCTATTTGTAAGAACATCAGCACCGTGCACGATTACTGGAACAATGGGACACTTCATCCTGACCCGATGTCCGAAAGGGGAAACTCTGACGGTGGGATTCACTGACAGTAGGAAGATCAGTCACTCATGTACGCACCCATTTCACCATGACCCTCCTGTGATAGGCCGGGAGAAATTCCATTCCCGACCGCAGCACGGTAAAGAGCTGCCTTGCAGCACGTACGTGCAGAGCACCGCCGCAACTACCGAGGAGATAGAGGTACACATGCCCCCAGACACCCCTGATCACACATTGATGTCACAACAGTCCGGCAACGTAAAGATCACAGTTAATGGCCAGACGGTGCGGTACAAGTGTAATTGCGGTGGCTCAAATGAAGGACTAATAACTACAGACAAAGTGATTAATAACTGCAAAGTTGATCAATGTCATGCCGCGGTCACCAATCACAAAAAGTGGCAGTACAACTCCCCTCTGGTCCCGCGTAATGCTGAACTTGGGGACCGAAAAGGAAAAATCCACATCCCGTTTCCGCTGGCAAATGTAACATGCAGGGTGCCTAAAGCAAGGAACCCCACCGTGACGTACGGGAAAAACCAAGTCATCATGCTACTGTATCCCGACCACCCAACACTCCTGTCCTACCGGAACATGGGAGAAGAACCAAACTACCAAGAAGAGTGGGTGACGCATAAGAAGGAAGTCGTGCTAACCGTGCCGACTGAAGGGCTCGAGGTCACGTGGGGTAACAACGAGCCGTATAAGTATTGGCCGCAGTTATCTACAAACGGTACAGCCCATGGCCACCCGCATGAGATAATTCTGTATTATTATGAGCTGTACCCTACTATGACTGTAGTAGTTGTGTCAGTGGCCTCGTTCGTACTCCTGTCGATGGTGGGTGTGGCAGTGGGGATGTGCATGTGTGCACGACGCAGATGCATCACACCGTACGAACTGACACCAGGAGCTACTGTCCCTTTCCTGCTTAGCCTAATATGCTGCATCAGAACAGCTAAAGCGGCCACATACCAAGAGGCTGCGGTATACCTGTGGAATGAGCAGCAACCTTTGTTTTGGCTACAAGCCCTTATTCCGCTGGCAGCCCTGATTGTCCTATGCAACTGTCTGAGACTCTTACCATGCTGCTGTAAAACGTTGGCTTTTTTAGCCGTAATGAGCGTCGGTGCCCACACTGTGAGCGCGTACGAACACGTAACAGTGATCCCGAACACGGTGGGAGTACCGTATAAGACTCTAGTCAATAGACCGGGCTACAGTCCCATGGTATTGGAGATGGAACTACTGTCAGTCACTTTGGAGCCAACGCTATCGCTTGATTACATCACGTGCGAGTACAAAACCGTTATCCCGTCTCCGTACGTGAAATGCTGCGGTACAGCAGAGTGCAAGGACAAAAACCTACCTGACTACAGCTGTAAGGTCTTCACCGGCGTCTACCCATTTATGTGGGGCGGAGCCTACTGCTTCTGCGACGCTGAAAACACGCAATTGAGCGAAGCACACGTGGAGAAGTCCGAATCATGCAAAACAGAATTTGCATCAGCATACAGGGCTCATACCGCATCCGCATCAGCTAAGCTCCGCGTCCTTTACCAAGGAAATAACATCACTGTAACTGCCTATGCTAACGGCGACCATGCCGTCACAGTTAAGGACGCCAAATTCATTGTGGGGCCAATGTCTTCAGCCTGGACACCTTTCGACAACAAAATTGTGGTGTACAAAGGTGACGTCTATAACATGGACTACCCGCCCTTTGGCGCAGGAAGACCAGGACAATTTGGCGATATCCAAAGTCGCACACCTGAGAGTAAAGACGTCTATGCTAATACACAACTGGTACTGCAGAGACCGGCTGCGGGTACGGTACATGTGCCATACTCTCAGGCACCATCTGGCTTTAAGTATTGGCTAAAAGAACGAGGGGCGTCGCTGCAGCACACAGCACCATTTGGCTGCCAAATAGCAACAAACCCGGTAAGAGCCGTGAATTGCGCCGTAGGGAACATGCCCATCTCCATCGACATACCGGATGCGGCCTTCATTAGGGTCGTCGACGCGCCCTCTTTAACGGACATGTCGTGCGAGGTACCAGCCTGCACCCATTCCTCAGATTTCGGGGGCGTCGCCATTATTAAATATGCAGCCAGCAAGAAAGGCAAGTGTGCGGTGCATTCGATGACCAACGCCGTCACAATTCGGGAAGCTGAGATAGAAGTTGAAGGGAATTCTCAGCTGCAAATCTCTTTCTCGACGGCCTTGGCCAGCGCCGAATTCCGCGTACAAGTCTGTTCTACACAAGTACACTGTGTAGCCGAGTGCCACCCTCCGAAGGACCACATAGTCAATTACCCGGCGTCACATACCACCCTCGGGGTCCAGGACATTTCCGCTACGGCGCTGTCATGGGTGCAGAAGATCACGGGAGGCGTGGGACTGGTTGTCGCTGTTGCAGCACTGATTCTAATCGTGGTGCTATGCGTGTCGTTCAGCAGGCACTAA
		</sequence>
		<sequence>
			<taxon idref="MH000706|Brazil|PE|Recife|2016-02-18"/>
			ATGGATCCTGTGTACGTGGACATAGACGCTGACAGCGCCTTTTTGAAGGCCCTGCAACGTGCGTACCCCATGTTTGAGGTGGAACCCAGGCAGGTCACACCGAATGACCATGCTAATGCTAGAGCGTTCTCGCATCTAGCTATAAAACTAATAGAGCAGGAAATTGATCCCGACTCAACCATCCTGGACATCGGCAGTGCACCAGCAAGGAGGATGATGTCGGACAGGAAGTACCACTGCGTCTGCCCGATGCGCAGCGCAGAAGATCCCGAGAGACTCGCCAATTATGCGAGAAAGCTAGCATCTGCTGCAGGAAAAGTCCTGGACAGAAACATCTCTGGAAAGATCGGGGACTTACAAGCAGTAATGGCCGTGCCAGACACGGAGACGCCAACATTCTGCTTGCACACAGATGTCTCATGTAGACAGAGAGCAGACGTCGCGATATACCAAGACGTCTATGCTGTACACGCACCCACGTCGCTATACCACCAGGCGATTAAAGGGGTCCGAGTGGCGTACTGGGTAGGGTTCGACACAACCCCGTTCATGTACAATGCCATGGCGGGTGCCTACCCCTCATATTCGACAAACTGGGCAGACGAGCAGGTACTGAAGGCTAAGAACATAGGATTATGTTCAACAGACCTGACGGAAGGTAGACGAGGTAAATTGTCTATTATGAGAGGGAAGAAGCTAAAACCGTGTGACCGTGTGCTGTTCTCAGTAGGGTCAACGCTCTACCCGGAAAGCCGCAAGCTACTTAAGAGCTGGCACTTACCATCGGTGTTCCATCTAAAGGGCAAACTCAGCTTCACATGCCGCTGTGATACAGTGGTTTCGTGCGAGGGCTACGTCGTTAAGAGAATAACGATGAGCCCAGGCCTTTATGGAAAAACCACAGGGTATGCGGTAACCCACCACGCAGACGGATTCTTGATGTGCAAGACTACCGACACGGTTGACGGCGAAAGAGTGTCATTCTCGGTGTGCACATACGTGCCGGCGACCATTTGTGATCAAATGACCGGCATCCTTGCTACAGAAGTCACGCCGGAGGATGCACAGAAGCTGTTGGTGGGGCTGAACCAGAGAATAGTGGTTAACGGCAGAACGCAACGGAATACGAACACCATGAAAAACTATCTGCTTCCCGTGGTCGCCCAAGCCTTCAGTAAGTGGGCAAAGGAGTGCCGGAAAGACATGGAAGATGAAAAACTCCTGGGGGTCAGAGAAAGAACACTGACCTGCTGCTGTCTATGGGCATTCAAGAAGCAGAAAACACACACGGTCTACAAGAGGCCTGATACCCAGTCAATTCAGAAGGTTCAGGCCGAGTTTGACAGCTTTGTGGTACCGAGCCTGTGGTCGTCCGGGTTGTCAATCCCCTTGAGGACTAGAATCAAATGGTTGTTAAGCAAGGTGCCAAAAACCGACCTGATCCCATATAGCGGGGACGCCCAAGAAGCTCGGGACGCAGAAAAAGAAGCAGAGGAAGAACGAGAAGCAGAACTGACTCGTGAAGCCCTACCACCTCTACAGGCAGCACAGGAAGATGTTCAGGTCGAAATCGACGTGGAACAGCTTGAGGACAGAGCGGGTGCAGGAATAATAGAGACTCCTAGAGGAGCTATCAAAGTTACTGCCCAACCAACAGACCACGTCGTGGGAGAGTACCTGGTACTTTCCCCGCAGACCGTACTACGGAGCCAGAAGCTCAGCCTAATTCACGCTTTGGCGGAGCAAGTGAAGACGTGCACGCACAGCGGACGAGTAGGGAGGTACGCGGTCGAAGCGTACGACGGCCGAGTCCTAGTGCCCTCAGGCTATGCAATCTCGCCTGAAGACTTCCAGAGTCTAAGCGAAAGCGCAACGATGGTGTATAACGAAAGAGAGTTCGTAAACAGAAAGCTACACCACATTGCGATGCACGGACCAGCCCTGAACACCGACGAAGAGTCGTATGAGCTGGTGAGGGCAGAGAGGACAGAACACGAGTACGTCTACGATGTGGACCAGAGAAGATGCTGTAAGAAGGAAGAAGCTGCAGGACTGGTACTGGTGGGCGACTTGACTAATCCGCCCTACCACGAATTCGCATATGAAGGACTAAAAATCCGCCCTGCCTGCCCATACAAAATTGCAGTCATAGGAGTCTTCGGAGTACCAGGATCTGGCAAGTCAGCTATTATCAAGAACCTAGTTACCAGGCAAGACCTGGTGACTAGCGGAAAGAAAGAAAACTGCCAAGAAATCACCACCGACGTGATGAGACAGAGAGGTCTAGAGATATCTGCACGTACGGTTGACTCGCTGCTCTTGAATGGATGCAACAGGCCAGTCGACGTGTTGTACGTAGACGAGGCGTTTGCGTGCCACTCTGGAACGTTACTTGCTTTGATCGCCTTGGTTAGACCAAGGCAGAAAGTTGTACTCTGTGGTGACCCGAAGCAGTGCGGCTTCTTCAATATGATGCAGATGAAAGTCAACTATAATCACAACATCTGCACCCAAGTGTACCACAAAAGTATCTCCAGGCGGTGTACACTGCCTGTGACCGCCATTGTGTCATCGTTGCATTACGAAGGCAAAATGCGCACTACGAATGAGTACAACAAGCCGATTGTAGTGGACACTACAGGCTCAACAAAACCTGACCCTGGAGATCTCGTGTTAACGTGCTTCAGAGGGTGGGTTAAACAACTGCAAATTGACTATCGTGGATACGAGGTCATGACAGCAGCCGCATCCCAAGGGTTAACCAGAAAAGGAGTTTATGCAGTTAGGCAAAAAGTTAATGAAAACCCGCTCTATGCATCAACGTCAGAGCACGTCAACGTACTCCTAACACGTACGGAAGGTAAACTGGTATGGAAGACACTTTCCGGTGACCCGTGGATAAAGACGCTGCAGAACCCACCGAAAGGAAACTTCAAAGCAACTATCAAGGAGTGGGAGGTGGAGCATGCATCAATAATGGCGGGCATCTGCAGTCACCAAATGACCTTTGATACATTCCAAAACAAAGCCAATGTTTGTTGGGCTAAGAGCTTGGTCCCTATCCTCGAAACAGCGGGGATAAAACTAAATGATAGGCAGTGGTCCCAGATAATTCAAGCCTTCAAAGAAGATAAAGCATACTCACCTGAAGTAGCCCTGAATGAAATATGCACGCGCATGTATGGGGTGGATTTAGACAGTGGGCTATTTTCTAAACCATTGGTGTCTGTGTATTACGCGGATAACCACTGGGATAATAGGCCTGGAGGGAAGATGTTCGGATTCAACCCCGAGGCAGCATCCATTCTAGAAAGAAAGTATCCATTCACAAAAGGGAAGTGGAACATCAACAAGCAGATCTGCGTGACCACCAGGAGGATAGAAGACTTTAACCCTACCACCAATATTATACCGGCCAATAGGAGACTACCACACTCATTAGTGGCCGAACACCGCCCAGTAAAAGGGGAAAGAATGGAATGGCTGGTTAATAAGATAAACGGCCACCACGTGCTCCTGGTCAGTGGCTATAATCTTGTACTGCCTACTAAGAGAGTCACTTGGGTAGCGCCACTAGGTGTCCGCGGAGCGGACTACACATACAACCTAGAGTTGGGTCTGCCAGCAACGCTTGGCAGGTATGACCTAGTGGTCATAAACATCCACACACCTTTTCGCATACACCATTACCAACAGTGCGTAGACCACGCAATGAAACTGCAAATGCTCGGGGGTGACTCATTGAGACTGCTCAAACCGGGTGGCTCTCTATTGATCAGAGCATATGGTTACGCAGATAGAACCAGTGAACGAGTCATCTGCGTGTTGGGACGCAAGTTCAGATCGTCTAGAGCGTTGAAACCACCATGTGTCACCAGCAACACTGAGATGTTTTTCCTATTCAGCAACTTTGACAATGGCAGAAGGAATTTCACAACTCATGTCATGAATAATCAACTGAATGCAGCCTTTGTAGGACAGGCCACCCGAGCAGGATGTGCACCGTCGTACCGGGTAAAACGCATGGACATCGCGAAGAACGATGAAGAGTGCGTAGTTAACGCCGCTAACCCTCGCGGGTTACCGGGTGACGGTGTTTGCAAGGCAGTATACAAAAAATGGCCGGAGTCCTTTAAGAATAGTGCAACACCAGTGGGAACCGCAAAAACAGTCATGTGCGGTACGTATCCAGTAATCCACGCCGTTGGACCGAACTTCTCTAATTATTTGGAATCTGAAGGGGACCGGGAATTGGCAGCTGCCTATCGAGAAGTTGCAAAGGAAGTAACTAGACTGGGAGTAAATAGTGTAGCTATACCTCTCCTCTCCACAGGTGTATACTCAGGAGGGAAAGATAGGCTGACCCAGTCACTGAACCACCTCTTCACAGCCATGGACTCGACGGATGCAGACGTGGTCATCTACTGTCGCGACAAAGAATGGGAGAAGAAAATATCCGAGGCCATACAGATGCGGACTCAAGTGGAGTTGCTGGATGAGCACATCTCCATAGACTGCGATATTGTTCGCGTGCACCCTGACAGCAGCTTGGCAGGCAGAAAAGGATACAGCACCACGGAAGGCGCACTGTACTCATATCTAGAAGGGACTCGTTTTCACCAGACGGCAGTGGACATGGCAGAGATATATACTATGTGGCCAAAGCAAACAGAGGCCAACGAGCAAGTCTGCCTATATGCCCTGGGGGAAAGTATTGAATCGATCAGGCAGAAATGCCCGGTGGATGATGCAGATGCATCGTCTCCTCCAAAAACTGTCCCGTGCCTTTGCCGTTACGCCATGACTCCGGAACGCGTCACCCGACTTCGCATGAACCACGTCACAAGTATAATTGTGTGTTCCTCGTTTCCCCTTCCAAAGTACAAAATAGAAGGAGTGCAAAAAGTCAAATGCTCTAAGGTAATGCTATTTGACCACAACGTGCCATCACGCGTAAGTCCAAGGGAATATAGATCTTCCCCGGAGGCTGCACAGGAAGCGAGTACAACCACGTCACTGACGCATAGCCAATTCGACCTAAGCGTTGACGGCGAGATACTACCCGTCCCGTCAGATCTGGATGCTGACGCCCCAGCCCTAGAACCAGCTCTAGACGACAGGGCGACACACACGTTGCCATCCACAACCGGAAACCTTGCGGCCGTGTCTGACTGGGTAATGAGCACCGTACCTGTCGCGCCGCCCAGAAGAAGGCGAGGGAGAAACCTGACTGTGACATGCGACGAGAGAGAAGGGAACATAACACCCATGGCTAGCGTCCGATTCTTTAGGGCAGAGCTGCGTCCGGTCGTACAAGAAACAGCGGAGACGCGTGACACAGCAATGTCTCTTCAGGCACCGCCGAGTACCGCCACGGAACTGAATCATCCGCCGATCTCCTTCGGAGCACCAAGCGAGACGTTCCCCATTACATTTGGGGACTTCAACGAAGGAGAAATCGAAAGCTTGTCTTCTGAGCTGCTAACTTTTGGAGACTTCCTACCCGGAGAAGTGGATGACTTGACAGATAGCGACTGGTCCACGTGCTCAGACACGGACGACGAGTTATGACTAGACAGGGCAGGTGGGTATATATTCTCGTCGGACACCGGTCCAGGTCATTTACAACAGAAGTCAGTACGCCAGTCAGTGCTGCCGGTGAACACCCTGGAGGAAGTCCACGAGGAGAAGTGTTACCCACCTAAGTTGGATGAAGTAAAGGAGCAACTATTACTTAAGAAACTCCAGGAGAGTGCATCCATGGCCAACAGAAGCAGGTACCAGTCGCGCAAAGTAGAAAACATGAAAGCAACAATCATCCAGAGACTAAAGAGAGGCTGTAGACTATACTTAATGTCAGAGACCTCAAAAGTCCCTACTTACCGGACCACATATCCGGCGCCTGTGTACTCGCCTCCGATCAACGTCCGACTGTCCAACCCCGAGTCCGCAGTGGCAGCATGCAATGAGTTCCTAGCTAGAAACTATCCAACTGTCTCATCATACCAAATTACCGACGAGTATGATGCATATTTAGACATGGTGGACGGGTCGGAGAGTTGCCTGGATCGAGCGACATTCAATCCGTCAAAACTTAGGAGCTACCCGAAACAGCACGCTTACCATGCGCCCTCCATCAGAAGCGCTGTACCGTCCCCATTCCAGAACACACTACAGAATGTACTGGCAGCAGCCACGAAAAGAAACTGCAACGTCACACAGATGAGGGAATTACCCACTTTGGACTCAGCAGTATTCAACGTGGAGTGTTTTAAAAAATTCGCATGCAACCAAGAATACTGGGAAGAATTTGCTGCCAGCCCTATTAGGATAACAACTGAGAATTTAACAACCTATGTTACTAAACTAAAAGGGCCAAAAGCAGCAGCGCTATTTGCAAAAACCCACAATCTGCTGCCACTGCAGGAAGTACCAATGGATAGGTTCACAGTAGATATGAAAAGGGACGTGAAGGTGACTCCAGGTACAAAGCACACAGAGGAAAGACCTAAGGTGCAGGTTATACAGGCGGCTGAACCCTTGGCGACAGCATACCTATGTGGGATTCACAGAGAGCTGGTTAGGAGGCTGAACGCCGTCCTCCTACCCAATGTACATACACTATTTGATATGTCTGCCGAGGATTTCGATGCCATCATAGCCGCACACTTTAAGCCAGGAGACACTGTTTTAGAAACGGACATAGCCTCCTTTGACAAGAGCCAAGATGATTCACTTGCGCTTACTGCCTTGATGTTGTTAGAAGATTTAGGGGTGGATCACTCCCTGTTGGACTTGATAGAGGCCGCTTTTGGAGAGATTTCCAGCTGTCATCTACCGACAGGTACGCGCTTCAAGTTCGGCGCCATGATGAAATCTGGTATGTTCCTAACTCTGTTCGTCAACACATTGCTAAACATCACCATCGCTAGCCGCGTGCTGGAAGATCGTCTGACAAAATCCGCGTGCGCGGCCTTCATCGGCGACGACAACATAATACATGGAGTCGTCTCCGATGAATTGATGGCAGCCAGATGCGCCACTTGGATGAACATGGAAGTGAAGATCATAGATGCAGTTGTATCCTTGAAAGCCCCTTACTTTTGTGGAGGGTTTATACTGCACGATACTGTGACGGGAACAGCCTGCAGAGTGGCAGACCCGCTAAAAAGGCTATTCAAACTGGGCAAACCGCTAGCGGCAGGTGACGAACAAGATGAAGATAGAAGACGAGCGCTGGCTGACGAAGTGATCAGATGGCAACGAACAGGGCTAATTGATGAGTTGGAGAAAGCGGTATACTCTAGGTATGAAGTGCAGGGTATATCAGTTGTGGTAATGTCCATGGCCACCTTTGCAAGCTCCAGATCTAACTTCGAGAAGCTCAGAGGACCCGTCATAACTTTGTACGGCGGTCCTAAATAGATGGAGTACATCCCAACCCAAACTTTTTACAATAGGAGGTACCAGCCTCGACCCTGGACTCCGCGCCCCACTATCCAAGTAATCAGGCCCAGACCGCGCCCTCAGAGGCAAGCCGGGCAACTTGCCCAGCTGATCTCAGCAGTTAATAAACTGACAATGCGCGCGGTACCCCAACAGAAGCCACGCAGGAATCGGAAGAATAAGAAGCAAAAGCAAAAGCGACAGGCGCCACAAAACAACACAAACCAAAAGAAGCAGCCGCCTAAAAAGAAACCAGCTCAAAAGAAAAAGAAGCCGGGCCGCAGAGAGAGGATGTGCATGAAAATCGAAAATGATTGTATTTTTGAAGTCAAGTATGAAGGTAAGGTAACAGGTTACGCGTGCTTGGTGGGGGACAAAGTAATGAAACCAGCACACGTAAAGGGGACCATCGATAACGCGGACCTGGCCAAACTGGCCTTTAAGCGGTCATCTAAGTATGACCTTGAATGCGCGCAGATACCCGTGCACATGAAGTCCGACGCTTCGAAGTTCACCCATGAGAAACCAGAGGGGTACTATAACTGGCACCACGGAGCAGTACAGTACTCAGGAGGCCGGTTCACCATCCCCACAGGTGCTGGCAAACCAGGGGACAGCGGCAGACCGATCTTCGACAACAAGGGACGCGTGGTGGCCATAGTCTTAGGAGGAGCTAATGAAGGAGCCCGTACAGCCCTCTCGGTGGTGACCTGGAATAAAGACATTGTCACTAAAATCACCCCCGAGGGGGCCGAAGAGTGGAGTCTTGCCATCCCAGTCATGTGCCTGCTGGCAAATACCACGTTCCCCTGCTCCCAGCCCCCTTGCACTCCCTGCTGCTATGAAAGGGAACCAGAGGAAACCCTACGCATGCTTGAGGACAACGTCATGAGACCTGGGTACTATCAGCTGCTACAAGCATCCTTAACATGTTCTCCCCACCGTCAGCGACGCAGTACCAAGGACAACTTCAATGTCTATAAAGCCACAAGACCGTACTTAGCTCACTGTCCCGACTGTGGAGAAGGGCACTCGTGCCATAGTCCCGTAGCATTAGAACGCATCAGAAATGAAGCGACAGACGGGACGCTGAAAATCCAGGTCTCCTTGCAAATCGGAATAAAGACGGATGATAGCCACGATTGGACCAAGCTGCGTTACATGGACAACCACACGCCAGCGGACGCAGAGAGGGCGGGGCTATTTGTAAGAACATCAGCACCGTGCACGATTACTGGAACAATGGGACACTTCATCCTGACCCGATGTCCGAAAGGGGAAACTCTGACGGTGGGATTCACTGACAGTAGGAAGATCAGTCACTCATGTACGCACCCATTTCACCACGACCCTCCTGTGATAGGCCGGGAGAAATTCCATTCCCGACCGCAGCACGGTAAAGAGCTGCCTTGCAGCACGTACGTGCAGAGCACCGCCGCAACTACCGAGGAGATAGAGGTACACATGCCCCCAGACACCCCTGATCGCACATTGATGTCACAACAGTCCGGCAACGTAAAGATCACAGTTAATGGCCAGACGGTGCGGTACAAGTGTAATTGCGGTGGCTCAAATGAAGGACTAATAACTACAGACAAAGTGATTAATAACTGCAAAGTTGATCAATGTCATGCCGCGGTCACCAATCACAAAAAGTGGCAGTACAACTCCCCTCTGGTCCCGCGTAATGCTGAACTTGGGGACCGAAAAGGAAAAATCCACATCCCGTTTCCGCTGGCAAATGTAACATGCAGGGTGCCTAAAGCAAGGAACCCCACCGTGACGTACGGGAAAAACCAAGTCATCATGCTACTGTATCCCGACCACCCAACACTCCTGTCCTACCGGAACATGGGAGAAGAACCAAACTACCAAGAAGAGTGGGTGACGCATAAGAAGGAAGTCGTGCTAACCGTGCCGACTGAAGGGCTCGAGGTCACGTGGGGCAACAACGAGCCGTATAAGTATTGGCCGCAGTTATCTACAAACGGTACAGCCCATGGCCACCCGCATGAGATAATTCTGTATTATTATGAGCTGTACCCTACTATGACTGTAGTAGTTGTGTCAGTGGCCTCGTTCGTACTCCTGTCGATGGTGGGTGTGGCAGTGGGGATGTGCATGTGTGCACGACGCAGATGCATCACACCGTACGAACTGACACCAGGAGCTACCGTCCCTTTCCTGCTTAGCCTAATATGCTGCATCAGAACAGCTAAAGCGGCCACATACCAAGAGGCTGCGGTATACCTGTGGAATGAGCAGCAACCTTTGTTTTGGCTACAAGCCCTTATTCCGCTGGCAGCCCTGATTGTCCTATGCAACTGTCTGAGACTCTTACCATGCTGCTGTAAAACGTTGGCTTTTTTAGCCGTAATGAGCGTCGGTGCCCACACTGTGAGCGCGTACGAACACGTAACAGTGATCCCGAACACGGTGGGAGTACCGTATAAGACTCTAGTCAATAGACCGGGCTACAGTCCCATGGTATTGGAGATGGAACTACTGTCAGTCACTTTGGAGCCAACGCTATCGCTTGATTACATCACGTGCGAGTACAAAACCGTTATCCCGTCTCCGTACGTGAAATGCTGCGGTACAGCAGAGTGCAAGGACAAAAACCTACCTGACTACAGCTGTAAGGTCTTCACCGGCGTCTACCCATTTATGTGGGGCGGAGCCTACTGCTTCTGCGACGCTGAAAACACGCAATTGAGCGAAGCACACGTGGAGAAGTCCGAATCATGCAAAACAGAATTTGCATCAGCATACAGGGCTCATACCGCATCCGCATCAGCTAAGCTCCGCGTCCTTTACCAAGGAAATAACATCACTGTAACTGCCTATGCTAACGGCGACCATGCCGTCACAGTTAAGGACGCCAAATTCATTGTGGGGCCAATGTCTTCAGCCTGGACACCTTTCGACAACAAAATTGTGGTGTACAAAGGTGACGTCTATAACATGGACTACCCGCCCTTTGGCGCAGGAAGACCAGGACAATTTGGCGATATCCAAAGTCGCACACCTGAGAGTAAAGACGTCTATGCTAATACACAACTGGTACTGCAGAGACCGGCTGCGGGTACGGTACATGTGCCATACTCTCAGGCACCATCTGGCTTTAAGTATTGGCTAAAAGAACGAGGGGCGTCGCTGCAGCACACAGCACCATTTGGCTGCCAAATAGCAACAAACCCGGTAAGAGCGGTGAATTGCGCCGTAGGGAACATGCCCATCTCCATCGACATACCGGATGCGGCCTTCATTAGGGTCGTCGACGCGCCCTCTTTAACGGACATGTCGTGCGAGGTACCAGCCTGCACCCATTCCTCAGATTTCGGGGGCGTCGCCATTATTAAATATGCAGCCAGCAAGAAAGGCAAGTGTGCGGTGCATTCGATGACCAACGCCGTCACAATTCGGGAAGCTGAGATAGAAGTTGAAGGGAATTCTCAGCTGCAAATCTCTTTCTCGACGGCCTTGGCCAGCGCCGAATTCCGCGTACAAGTCTGTTCTACACAAGTACACTGTGTAGCCGAGTGCCACCCTCCGAAGGACCACATAGTCAATTACCCGGCGTCACATACCACCCTCGGGGTCCAGGACATTTCCGCTACGGCGCTGTCATGGGTGCAGAAGATCACGGGAGGCGTGGGACTGGTTGTCGCTGTTGCAGCACTGATTCTAATCGTGGTGCTATGCGTGTCGTTCAGCAGGCACTAA
		</sequence>
		<sequence>
			<taxon idref="MH000705|Brazil|PE|Recife|2016-02-25"/>
			ATGGATCCTGTGTACGTGGACATAGACGCTGACAGCGCCTTTTTGAAGGCCCTGCAACGTGCGTACCCCATGTTTGAGGTGGAACCCAGGCAGGTCACACCGAATGACCATGCTAATGCTAGAGCGTTCTCGCATCTAGCTATAAAACTAATAGAGCAGGAAATTGATCCCGACTCAACCATCCTGGACATCGGCAGTGCACCAGCAAGGAGGATGATGTCGGACAGGAAGTACCACTGCGTCTGCCCGATGCGCAGCGCAGAAGATCCCGAGAGACTCGCCAATTATGCGAGAAAGCTAGCATCTGCTGCAGGAAAAGTCCTGGACAGAAACATCTCTGGAAAGATCGGGGACTTACAAGCAGTAATGGCCGTGCCAGACACGGAGACGCCAACATTCTGCTTGCACACAGATGTCTCATGTAGACAGAGAGCAGACGTCGCGATATACCAAGACGTCTATGCTGTACATGCACCCACGTCGCTATACCACCAGGCGATTAAAGGGGTCCGAGTGGCGTACTGGGTAGGGTTCGACACAACCCCGTTCATGTACAATGCCATGGCGGGTGCCTACCCCTCATATTCGACAAACTGGGCAGACGAGCAGGTACTGAAGGCTAAGAACATAGGATTATGTTCAACAGACCTGACGGAAGGTAGACGAGGTAAATTGTCTATTATGAGAGGGAAGAAGCTAAAACCGTGTGACCGTGTGCTGTTCTCAGTAGGGTCAACGCTCTACCCGGAAAGCCGCAAGCTACTTAAGAGCTGGCACTTACCATCGGTGTTCCATCTAAAGGGCAAACTCAGCTTCACATGCCGCTGTGATACAGTGGTTTCGTGCGAGGGCTACGTCGTTAAGAGAATAACGATGAGCCCAGGCCTTTATGGAAAAACCACAGGGTATGCGGTAACCCACCACGCAGACGGATTCTTGATGTGCAAGACTACCGATACGGTTGACGGCGAAAGAGTGTCATTCTCGGTGTGCACATACGTGCCGGCGACCATTTGTGATCAAATGACCGGCATCCTTGCTACAGAAGTCACGCCGGAGGATGCACAGAAGCTGTTGGTGGGGCTGAACCAGAGAATAGTGGTTAACGGCAGAACGCAACGGAATACGAACACCATGAAAAACTATCTGCTTCCCGTGGTCGCCCAAGCCTTCAGTAAGTGGGCAAAGGAGTGCCGGAAAGACATGGAAGATGAAAAACTCCTGGGGGTCAGAGAAAGAACACTGACCTGCTGCTGTCTATGGGCATTCAAGAAGCAGAAAACACACACGGTCTACAAGAGGCCTGATACCCAGTCAATTCAGAAGGTTCAGGCCGAGTTTGACAGCTTTGTGGTACCGAGCCTGTGGTCGTCCGGGTTGTCAATCCCCTTGAGGACTAGAATCAAATGGTTGTTAAGCAAGGTGCCAAAAACCGACCTGATCCCATATAGCGGGGACGCCCAAGAAGCTCGGGACGCAGAAAAAGAAGCAGAGGAAGAACGAGAAGCAGAACTGACTCGTGAAGCCCTACCACCTCTACAGGCAGCACAGGAAGATGTTCAGGTCGAAATCGACGTGGAACAGCTTGAGGACAGAGCGGGTGCAGGAATAATAGAGACTCCTAGAGGAGCTATCAAAGTTACTGCCCAACCAACAGACCACGTCGTGGGAGAGTACCTGGTACTTTCCCCGCAGACCGTACTACGGAGCCAGAAGCTCAGCCTAATTCACGCTTTGGCGGAGCAAGTGAAGACGTGCACGCACAGCGGACGAGTAGGGAGGTACGCGGTCGAAGCGTACGACGGCCGAGTCCTAGTGCCCTCAGGCTATGCAATCTCGCCTGAAGACTTCCAGAGTCTAAGCGAAAGCGCAACGATGGTGTATAACGAAAGAGAGTTCGTAAACAGAAAGCTACACCACATTGCGATGCACGGACCAGCCCTGAACACCGACGAAGAGTCGTATGAGCTGGTGAGGGCAGAGAGGACAGAACACGAGTACGTCTACGATGTGGACCAGAGAAGATGCTGTAAGAAGGAAGAAGCTGCAGGACTGGTACTGGTGGGCGACTTGACTAATCCGCCCTACCACGAATTCGCATATGAAGGACTAAAAATCCGCCCTGCCTGCCCATACAAAATTGCAGTCATAGGAGTCTTCGGAGTACCAGGATCTGGCAAGTCAGCTATTATCAAGAACCTAGTTACCAGGCAAGACCTGGTGACTAGCGGAAAGAAAGAAAACTGCCAAGAAATCACCACCGACGTGATGAGACAGAGAGGTCTAGAGATATCTGCACGTACGGTTGACTCGCTGCTCTTGAATGGATGCAACAGGCCAGTCGACGTGTTGTACGTAGACGAGGCGTTTGCGTGCCACTCTGGAACGTTACTTGCTTTGATCGCCTTGGTTAGACCAAGGCAGAAAGTTGTACTCTGTGGTGACCCGAAGCAGTGCGGCTTCTTCAATATGATGCAGATGAAAGTCAACTATAATCACAACATCTGCACCCAAGTGTACCACAAAAGTATCTCCAGGCGGTGTACACTGCCTGTGACCGCCATTGTGTCATCGTTGCATTACGAAGGCAAAATGCGCACTACGAATGAGTACAACAAGCCGATTGTAGTGGACACTACAGGCTCAACAAAACCTGACCCTGGAGATCTCGTGTTAACGTGCTTCAGAGGGTGGGTTAAACAACTGCAAATTGACTATCGTGGATACGAGGTCATGACAGCAGCCGCATCCCAAGGGTTAACCAGAAAAGGAGTTTATGCAGTTAGGCAAAAAGTTAATGAAAACCCGCTCTATGCATCAACGTCAGAGCACGTCAACGTACTCCTAACACGTACGGAAGGTAAACTGGTATGGAAGACACTTTCCGGTGACCCGTGGATAAAGACGCTGCAGAACCCACCGAAAGGAAACTTCAAAGCAACTATCAAGGAGTGGGAGGTGGAGCATGCATCAATAATGGCGGGCATCTGCAGTCACCAAATGACCTTTGATACATTCCAAAACAAAGCCAATGTTTGTTGGGCTAAGAGCTTGGTCCCTATCCTCGAAACAGCGGGGATAAAACTAAATGATAGGCAGTGGTCCCAGATAATTCAAGCCTTCAAAGAAGATAAAGCATACTCACCTGAAGTAGCCCTGAATGAAATATGCACGCGCATGTATGGGGTGGATTTAGACAGTGGGCTATTTTCTAAACCATTGGTGTCTGTGTATTACGCGGATAACCACTGGGATAATAGGCCTGGAGGGAAGATGTTCGGATTCAACCCCGAGGCAGCATCCATTCTAGAAAGAAAGTATCCATTCACAAAAGGGAAGTGGAACATCAACAAGCAGATCTGCGTGACCACCAGGAGGATAGAAGACTTTAACCCTACCACCAATATTATACCGGCCAATAGGAGACTACCACACTCATTAGTGGCCGAACACCGCCCAGTAAAAGGGGAAAGAATGGAATGGCTGGTTAATAAGATAAACGGCCACCACGTGCTCCTGGTCAGTGGCTATAATCTTGTACTGCCTACTAAGAGAGTCACTTGGGTAGCGCCACTAGGTGTCCGCGGAGCGGACTACACATACAACCTAGAGTTGGGTCTGCCAGCAACGCTTGGCAGGTATGACCTAGTGGTCATAAACATCCACACACCTTTTCGCATACACCATTACCAACAGTGCGTAGACCACGCAATGAAACTGCAAATGCTCGGGGGTGACTCATTGAGACTGCTCAAACCGGGTGGCTCTCTATTGATCAGAGCATATGGTTACGCAGATAGAACCAGTGAACGAGTCATCTGCGTGTTGGGACGCAAGTTCAGATCGTCTAGAGCGTTGAAACCACCATGTGTCACCAGCAACACTGAGATGTTTTTCCTATTCAGCAACTTTGACAATGGCAGAAGGAATTTCACAACTCATGTCATGAATAATCAACTGAATGCAGCCTTTGTAGGACAGGCCACCCGAGCAGGATGTGCACCGTCGTACCGGGTAAAACGCATGGACATCGCGAAGAACGATGAAGAGTGCGTAGTTAACGCCGCTAACCCTCGCGGGTTACCGGGTGACGGTGTTTGCAAGGCAGTATACAAAAAATGGCCGGAGTCCTTTAAGAATAGTGCAACACCAGTGGGAACCGCAAAAACAGTCATGTGCGGTACGTATCCAGTAATCCACGCCGTTGGACCGAACTTCTCTAATTATTTGGAATCTGAAGGGGACCGGGAATTGGCAGCTGCCTATCGAGAAGTTGCAAAGGAAGTAACTAGACTGGGAGTAAATAGTGTAGCTATACCTCTCCTCTCCACAGGTGTATACTCAGGAGGGAAAGATAGGCTGACCCAGTCACTGAACCACCTCTTCACAGCCATGGACTCGACGGATGCAGACGTGGTCATCTACTGTCGCGACAAAGAATGGGAGAAGAAAATATCCGAGGCCATACAGATGCGGACTCAAGTGGAGTTGCTGGATGAGCACATCTCCATAGACTGCGATATTGTTCGCGTGCACCCTGACAGCAGCTTGGCAGGCAGAAAAGGATACAGCACCACGGAAGGCGCACTGTACTCATATCTAGAAGGGACTCGTTTTCACCAGACGGCAGTGGACATGGCAGAGATATATACTATGTGGCCAAAGCAAACAGAGGCCAACGAGCAAGTCTGCCTATATGCCCTGGGGGAAAGTATTGAATCGATCAGGCAGAAATGCCCGGTGGATGATGCAGATGCATCGTCTCCTCCAAAAACTGTCCCGTGCCTTTGCCGTTACGCCATGACTCCGGAACGCGTCACCCGACTTCGCATGAACCACGTCACAAGTATAATTGTGTGTTCCTCGTTTCCCCTTCCAAAGTACAAAATAGAAGGAGTGCAAAAAGTCAAATGCTCTAAGGTAATGCTATTTGACCACAACGTGCCATCACGCGTAAGTCCAAGGGAATATAGATCTTCCCCGGAGGCTGCACAGGAAGCGAGTACAACCACGTCACTGACGCATAGCCAATTCGACCTAAGCGTTGACGGCGAGATACTACCCGTCCCGTCAGATCTGGATGCTGACGCCCCAGCCCTAGAACCAGCTCTAGACGACAGGGCGACACACACGTTGCCATCCACAACCGGAAACCTTGCGGCCGTGTCTGACTGGGTAATGAGCACCGTACCTGTCGCGCCGCCCAGAAGAAGGCGAGGGAGAAACCTGACTGTGACATGCGACGAGAGAGAAGGGAACATAACACCCATGGCTAGCGTCCGATTCTTTAGGGCAGAGCTGCGTCCGGTCGTACAAGAAACAGCGGAGACGCGTGACACAGCAATGTCTCTTCAGGCACCGCCGAGTACCGCCACGGAACTGAATCATCCGCCGATCTCCTTCGGAGCACCAAGCGAGACGTTCCCCATTACATTTGGGGACTTCAACGAAGGAGAAATCGAAAGCTTGTCTTCTGAGCTGCTAACTTTTGGAGACTTCCTACCCGGAGAAGTGGATGACTTGACAGATAGCGACTGGTCCACGTGCTCAGACACGGACGACGAGTTATGACTAGACAGGGCAGGTGGGTATATATTCTCGTCGGACACCGGTCCAGGTCATTTACAACAGAAGTCAGTACGCCAGTCAGTGCTGCCGGTGAACACCCTGGAGGAAGTCCACGAGGAGAAGTGTTACCCACCTAAGTTGGATGAAGTAAAGGAGCAACTATTACTTAAGAAACTCCAGGAGAGTGCATCCATGGCCAACAGAAGCAGGTACCAGTCGCGCAAAGTAGAAAACATGAAAGCAACAATCATCCAGAGACTAAAGAGAGGCTGTAGACTATACTTAATGTCAGAGACCTCAAAAGTCCCTACTTACCGGACCACATATCCGGCGCCTGTGTACTCGCCTCCGATCAACGTCCGACTGTCCAACCCCGAGTCCGCAGTGGCAGCATGCAATGAGTTCCTAGCTAGAAACTATCCAACTGTCTCATCATACCAAATTACCGACGAGTATGATGCATATTTAGACATGGTGGACGGGTCGGAGAGTTGCCTGGATCGAGCGACATTCAATCCGTCAAAACTTAGGAGCTACCCGAAACAGCACGCTTACCATGCGCCCTCCATCAGAAGCGCTGTACCGTCCCCATTCCAGAACACACTACAGAATGTACTGGCAGCAGCCACGAAAAGAAACTGCAACGTCACACAGATGAGGGAATTACCCACTTTGGACTCAGCAGTATTCAACGTGGAGTGTTTTAAAAAATTCGCATGCAACCAAGAATACTGGGAAGAATTTGCTGCCAGCCCTATTAGGATAACAACTGAGAATTTAACAACCTATGTTACTAAACTAAAAGGGCCAAAAGCAGCAGCGCTATTTGCAAAAACCCACAATCTGCTGCCACTGCAGGAAGTACCAATGGATAGGTTCACAGTAGATATGAAAAGGGACGTGAAGGTGACTCCAGGTACAAAGCACACAGAGGAAAGACCTAAGGTGCAGGTTATACAGGCGGCTGAACCCTTGGCGACAGCATACCTATGTGGGATTCACAGAGAGCTGGTTAGGAGGCTGAACGCCGTCCTCCTACCCAATGTACATACACTATTTGATATGTCTGCCGAGGATTTCGATGCCATCATAGCCGCACACTTTAAGCCAGGAGACACTGTTTTAGAAACGGACATAGCCTCCTTTGACAAGAGCCAAGATGATTCACTTGCGCTTACTGCCTTGATGTTGTTAGAAGATTTAGGGGTGGATCACTCCCTGTTGGACTTGATAGAGGCCGCTTTTGGAGAGATTTCCAGCTGTCATCTACCGACAGGTACGCGCTTCAAGTTCGGCGCCATGATGAAATCTGGTATGTTCCTAACTCTGTTCGTCAACACATTGCTAAACATCACCATCGCTAGCCGCGTGCTGGAAGATCGTCTGACAAAATCCGCGTGCGCGGCCTTCATCGGCGACGACAACATAATACATGGAGTCGTCTCCGATGAATTGATGGCAGCCAGATGCGCCACTTGGATGAACATGGAAGTGAAGATCATAGATGCAGTTGTATCCTTGAAAGCCCCTTACTTTTGTGGAGGGTTTATACTGCACGATACTGTGACGGGAACAGCCTGCAGAGTGGCAGACCCGCTAAAAAGGCTATTCAAACTGGGCAAACCGCTAGCGGCAGGTGACGAACAAGATGAAGATAGAAGACGAGCGCTGGCTGACGAAGTGATCAGATGGCAACGAACAGGGCTAATTGATGAGTTGGAGAAAGCGGTATACTCTAGGTATGAAGTGCAGGGTATATCAGTTGTGGTAATGTCCATGGCCACCTTTGCAAGCTCCAGATCTAACTTCGAGAAGCTCAGAGGACCCGTCATAACTTTGTACGGCGGTCCTAAATAGATGGAGTACATCCCAACCCAAACTTTTTACAATAGGAGGTACCAGCCTCGACCCTGGACTCCGCGCCCCACTATCCAAGTAATCAGGCCCAGACCGCGCCCTCAGAGGCAAGCCGGGCAACTTGCCCAGCTGATCTCAGCAGTTAATAAACTGACAATGCGCGCGGTACCCCAACAGAAGCCACGCAGGAATCGGAAGAATAAGAAGCAAAAGCAAAAGCGACAGGCGCCACAAAACAACACAAACCAAAAGAAGCAGCCGCCTAAAAAGAAACCAGCTCAAAAGAAAAAGAAGCCGGGCCGCAGAGAGAGGATGTGCATGAAAATCGAAAATGATTGTATTTTTGAAGTCAAGTATGAAGGTAAGGTAACAGGTTACGCGTGCTTGGTGGGGGACAAAGTAATGAAACCAGCACACGTAAAGGGGACCATCGATAACGCGGACCTGGCCAAACTGGCCTTTAAGCGGTCATCTAAGTATGACCTTGAATGCGCGCAGATACCCGTGCACATGAAGTCCGACGCTTCGAAGTTCACCCATGAGAAACCAGAGGGGTACTATAACTGGCACCACGGAGCAGTACAGTACTCAGGAGGCCGGTTCACCATCCCCACAGGTGCTGGCAAACCAGGGGACAGCGGCAGACCGATCTTCGACAACAAGGGACGCGTGGTGGCCATAGTCTTAGGAGGAGCTAATGAAGGAGCCCGTACAGCCCTCTCGGTGGTGACCTGGAATAAAGACATTGTCACTAAAATCACCCCCGAGGGGGCCGAAGAGTGGAGTCTTGCCATCCCAGTCATGTGCCTGCTGGCAAATACCACGTTCCCCTGCTCCCAGCCCCCTTGCACTCCCTGCTGCTATGAAAGGGAACCAGAGGAAACCCTACGCATGCTTGAGGACAACGTCATGAGACCTGGGTACTATCAGCTGCTACAAGCATCCTTAACATGTTCTCCCCACCGTCAGCGACGCAGTACCAAGGACAACTTCAATGTCTATAAAGCCACAAGACCGTACTTAGCTCACTGTCCCGACTGTGGAGAAGGGCACTCGTGCCATAGTCCCGTAGCATTAGAACGCATCAGAAATGAAGCGACAGACGGGACGCTGAAAATCCAGGTCTCCTTGCAAATCGGAATAAAGACGGATGATAGCCACGATTGGACCAAGCTGCGTTACATGGACAACCACACGCCAGCGGACGCAGAGAGGGCGGGGCTATTTGTAAGAACATCAGCACCGTGCACGATTACTGGAACAATGGGACACTTCATCCTGACCCGATGTCCGAAAGGGGAAACTCTGACGGTGGGATTCACTGACAGTAGGAAGATCAGTCACTCATGTACGCACCCATTTCACCACGACCCTCCTGTGATAGGCCGGGAGAAATTCCATTCCCGACCGCAGCACGGTAAAGAGCTGCCTTGCAGCACGTACGTGCAGAGCACCGCCGCAACTACCGAGGAGATAGAGGTACACATGCCCCCAGACACCCCTGATCGCACATTGATGTCACAACAGTCCGGCAACGTAAAGATCACAGTTAATGGCCAGACGGTGCGGTACAAGTGTAATTGCGGTGGCTCAAATGAAGGACTAATAACTACAGACAAAGTGATTAATAACTGCAAAGTTGATCAATGTCATGCCGCGGTCACCAATCACAAAAAGTGGCAGTACAACTCCCCTCTGGTCCCGCGTAATGCTGAACTTGGGGACCGAAAAGGAAAAATCCACATCCCGTTTCCGCTGGCAAATGTAACATGCAGGGTGCCTAAAGCAAGGAACCCCACCGTGACGTACGGGAAAAACCAAGTCATCATGCTACTGTATCCCGACCACCCAACACTCCTGTCCTACCGGAACATGGGAGAAGAACCAAACTACCAAGAAGAGTGGGTGACGCATAAGAAGGAAGTCGTGCTAACCGTGCCGACTGAAGGGCTCGAGGTCACGTGGGGCAACAACGAGCCGTATAAGTATTGGCCGCAGTTATCTACAAACGGTACAGCCCATGGCCACCCGCATGAGATAATTCTGTATTATTATGAGCTGTACCCTACTATGACTGTAGTAGTTGTGTCAGTGGCCTCGTTCGTACTCCTGTCGATGGTGGGTGTGGCAGTGGGGATGTGCATGTGTGCACGACGCAGATGCATCACACCGTACGAACTGACACCAGGAGCTACCGTCCCTTTCCTGCTTAGCCTAATATGCTGCATCAGAACAGCTAAAGCGGCCACATACCAAGAGGCTGCGGTATACCTGTGGAATGAGCAGCAACCTTTGTTTTGGCTACAAGCCCTTATTCCGCTGGCAGCCCTGATTGTCCTATGCAACTGTCTGAGACTCTTACCATGCTGCTGTAAAACGTTGGCTTTTTTAGCCGTAATGAGCGTCGGTGCCCACACTGTGAGCGCGTACGAACACGTAACAGTGATCCCGAACACGGTGGGAGTACCGTATAAGACTCTAGTCAATAGACCGGGCTACAGTCCCATGGTATTGGAGATGGAACTACTGTCAGTCACTTTGGAGCCAACGCTATCGCTTGATTACATCACGTGCGAGTACAAAACCGTTATCCCGTCTCCGTACGTGAAATGCTGCGGTACAGCAGAGTGCAAGGACAAAAACCTACCTGACTACAGCTGTAAGGTCTTCACCGGCGTCTACCCATTTATGTGGGGCGGAGCCTACTGCTTCTGCGACGCTGAAAACACGCAATTGAGCGAAGCACACGTGGAGAAGTCCGAATCATGCAAAACAGAATTTGCATCAGCATACAGGGCTCATACCGCATCCGCATCAGCTAAGCTCCGCGTCCTTTACCAAGGAAATAACATCACTGTAACTGCCTATGCTAACGGCGACCATGCCGTCACAGTTAAGGACGCCAAATTCATTGTGGGGCCAATGTCTTCAGCCTGGACACCTTTCGACAACAAAATTGTGGTGTACAAAGGTGACGTCTATAACATGGACTACCCGCCCTTTGGCGCAGGAAGACCAGGACAATTTGGCGATATCCAAAGTCGCACACCTGAGAGTAAAGACGTCTATGCTAATACACAACTGGTACTGCAGAGACCGGCTGCGGGTACGGTACATGTGCCATACTCTCAGGCACCATCTGGCTTTAAGTATTGGCTAAAAGAACGAGGGGCGTCGCTGCAGCACACAGCACCATTTGGCTGCCAAATAGCAACAAACCCGGTAAGAGCGGTGAATTGCGCCGTAGGGAACATGCCCATCTCCATCGACATACCGGATGCGGCCTTCATTAGGGTCGTCGACGCGCCCTCTTTAACGGACATGTCGTGCGAGGTACCAGCCTGCACCCATTCCTCAGATTTCGGGGGCGTCGCCATTATTAAATATGCAGCCAGCAAGAAAGGCAAGTGTGCGGTGCATTCGATGACCAACGCCGTCACAATTCGGGAAGCTGAGATAGAAGTTGAAGGGAATTCTCAGCTGCAAATCTCTTTCTCGACGGCCTTGGCCAGCGCCGAATTCCGCGTACAAGTCTGTTCTACACAAGTACACTGTGTAGCCGAGTGCCACCCTCCGAAGGACCACATAGTCAATTACCCGGCGTCACATACCACCCTCGGGGTCCAGGACATTTCCGCTACGGCGCTGTCATGGGTGCAGAAGATCACGGGAGGCGTGGGACTGGTTGTCGCTGTTGCAGCACTGATTCTAATCGTGGTGCTATGCGTGTCGTTCAGCAGGCACTAA
		</sequence>
		<sequence>
			<taxon idref="MH000704|Brazil|PE|2016-02-19"/>
			ATGGATCCTGTGTACGTGGACATAGACGCTGACAGCGCCTTTTTGAAGGCCCTGCAACGTGCGTACCCCATGTTTGAGGTGGAACCCAGGCAGGTCACACCGAATGACCATGCTAATGCTAGAGCGTTCTCGCATCTAGCTATAAAACTAATAGAGCAGGAAATTGATCCCGACTCAACCATCCTGGACATCGGCAGTGCACCAGCAAGGAGGATGATGTCGGACAGGAAGTACCACTGCGTCTGCCCGATGCGCAGCGCAGAAGATCCCGAGAGACTCGCCAATTATGCGAGAAAGCTAGCATCTGCTGCAGGAAAAGTCCTGGACAGAAACATCTCTGGAAAGATCGGGGACTTACAAGCAGTAATGGCCGTGCCAGACACGGAGACGCCAACATTCTGCTTGCACACAGATGTCTCATGTAGACAGAGAGCAGACGTCGCGATATACCAAGACGTCTATGCTGTACACGCACCCACGTCGCTATACCACCAGGCGATTAAAGGGGTCCGAGTGGCGTACTGGGTAGGGTTCGACACAACCCCGTTCATGTACAATGCCATGGCGGGTGCCTACCCCTCATATTCGACAAACTGGGCAGACGAGCAGGTACTGAAGGCTAAGAACATAGGATTATGTTCAACAGACCTGACGGAAGGTAGACGAGGTAAATTGTCTATTATGAGAGGGAAGAAGCTAAAACCGTGTGACCGTGTGCTGTTCTCAGTAGGGTCAACGCTCTACCCGGAAAGCCGCAAGCTACTTAAGAGCTGGCACTTACCATCGGTGTTCCATCTAAAGGGCAAACTCAGCTTCACATGCCGCTGTGATACAGTGGTTTCGTGCGAGGGCTACGTCGTTAAGAGAATAACGATGAGCCCAGGCCTTTATGGAAAAACCACAGGGTATGCGGTAACCCACCACGCAGACGGATTCTTGATGTGCAAGACTACCGATACGGTTGACGGCGAAAGAGTGTCATTCTCGGTGTGCACATACGTGCCGGCGACCATTTGTGATCAAATGACCGGCATCCTTGCTACAGAAGTCACGCCGGAGGATGCACAGAAGCTGTTGGTGGGGCTGAACCAGAGAATAGTGGTTAACGGCAGAACGCAACGGAATACGAACACCATGAAAAACTATCTGCTTCCCGTGGTCGCCCAAGCCTTCAGTAAGTGGGCAAAGGAGTGCCGGAAAGACATGGAAGATGAAAAACTCCTGGGGGTCAGAGAAAGAACACTGACCTGCTGCTGTCTATGGGCATTCAAGAAGCAGAAAACACACACGGTCTACAAGAGGCCTGATACCCAGTCAATTCAGAAGGTTCAGGCCGAGTTTGACAGCTTTGTGGTACCGAGCCTGTGGTCGTCCGGGTTGTCAATCCCCTTGAGGACTAGAATCAAATGGTTGTTAAGCAAGGTGCCAAAAACCGACCTGATCCCATATAGCGGGGACGCCCAAGAAGCCCGGGACGCAGAAAAAGAAGCAGAGGAAGAACGAGAAGCAGAACTGACTCGTGAAGCCCTACCACCTCTACAGGCAGCACAGGAAGATGTTCAGGTCGAAATCGACGTGGAACAGCTTGAGGACAGAGCGGGTGCAGGAATAATAGAGACTCCTAGAGGAGCTATCAAAGTTACTGCCCAACCAACAGACCACGTCGTGGGAGAGTACCTGGTACTTTCCCCGCAGACCGTACTACGGAGCCAGAAGCTCAGCCTAATTCACGCTTTGGCGGAGCAAGTGAAGACGTGCACGCACAGCGGACGAGTAGGGAGGTACGCGGTCGAAGCGTACGACGGCCGAGTCCTAGTGCCCTCAGGCTATGCAATCTCGCCTGAAGACTTCCAGAGTCTAAGCGAAAGCGCAACGATGGTGTATAACGAAAGAGAGTTCGTAAACAGAAAGCTACACCACATTGCGATGCACGGACCAGCCCTGAACACCGACGAAGAGTCGTATGAGCTGGTGAGGGCAGAGAGGACAGAACACGAGTACGTCTACGATGTGGACCAGAGAAGATGCTGTAAGAAGGAAGAAGCTGCAGGACTGGTACTGGTGGGCGACTTGACTAATCCGCCCTACCACGAATTCGCATATGAAGGACTAAAAATCCGCCCTGCCTGCCCATACAAAATTGCAGTCATAGGAGTCTTCGGAGTACCAGGATCTGGCAAGTCAGCTATTATCAAGAACCTAGTTACCAGGCAAGACCTGGTGACTAGCGGAAAGAAAGAAAACTGCCAAGAAATCACCACCGACGTGATGAGACAGAGAGGTCTAGAGATATCTGCACGTACGGTTGACTCGCTGCTCTTGAATGGATGCAACAGGCCAGTCGACGTGTTGTACGTAGACGAGGCGTTTGCGTGCCACTCTGGAACGTTACTTGCTTTGATCGCCTTGGTTAGACCAAGGCAGAAAGTTGTACTCTGTGGTGACCCGAAGCAGTGCGGCTTCTTCAATATGATGCAGATGAAAGTCAACTATAATCACAACATCTGCACCCAAGTGTACCACAAAAGTATCTCCAGGCGGTGTACACTGCCTGTGACCGCCATTGTGTCATCGTTGCATTACGAAGGCAAAATGCGCACTACGAATGAGTACAACAAGCCGATTGTAGTGGACACTACAGGCTCAACAAAACCTGACCCTGGAGATCTCGTGTTAACGTGCTTCAGAGGGTGGGTTAAACAACTGCAAATTGACTATCGTGGATACGAGGTCATGACAGCAGCCGCATCCCAAGGGTTAACCAGAAAAGGAGTTTATGCAGTTAGGCAAAAAGTTAATGAAAACCCGCTCTATGCATCAACGTCAGAGCACGTCAACGTACTCCTAACACGTACGGAAGGTAAACTGGTATGGAAGACACTTTCCGGTGACCCGTGGATAAAGACGCTGCAGAACCCACCGAAAGGAAACTTCAAAGCAACTATCAAGGAGTGGGAGGTGGAGCATGCATCAATAATGGCGGGCATCTGCAGTCACCAAATGACCTTTGATACATTCCAAAACAAAGCCAATGTTTGTTGGGCTAAGAGCTTGGTCCCTATCCTCGAAACAGCGGGGATAAAACTAAATGATAGGCAGTGGTCCCAGATAATTCAAGCCTTCAAAGAAGATAAAGCATACTCACCTGAAGTAGCCCTGAATGAAATATGCACGCGCATGTATGGGGTGGATTTAGACAGTGGGCTATTTTCTAAACCATTGGTGTCTGTGTATTACGCGGATAACCACTGGGATAATAGGCCTGGAGGGAAGATGTTCGGATTCAACCCCGAGGCAGCATCCATTCTAGAAAGAAAGTATCCATTCACAAAAGGGAAGTGGAACATCAACAAGCAGATCTGCGTGACCACCAGGAGGATAGAAGACTTTAACCCTACCACCAATATTATACCGGCCAATAGGAGACTACCACACTCATTAGTGGCCGAACACCGCCCAGTAAAAGGGGAAAGAATGGAATGGCTGGTTAATAAGATAAACGGCCACCACGTGCTCCTGGTCAGTGGCTATAATCTTGTACTGCCTACTAAGAGAGTCACTTGGGTAGCGCCACTAGGTGTCCGCGGAGCGGACTACACATACAACCTAGAGTTGGGTCTGCCAGCAACGCTTGGCAGGTATGACCTAGTGGTCATAAACATCCACACACCTTTTCGCATACACCATTACCAACAGTGCGTAGACCACGCAATGAAACTGCAAATGCTCGGGGGTGACTCATTGAGACTGCTCAAACCGGGTGGCTCTCTATTGATCAGAGCATATGGTTACGCAGATAGAACCAGTGAACGAGTCATCTGCGTGTTGGGACGCAAGTTCAGATCGTCTAGAGCGTTGAAACCACCATGTGTCACCAGCAACACTGAGATGTTTTTCCTATTCAGCAACTTTGACAATGGCAGAAGGAATTTCACAACTCATGTCATGAATAATCAACTGAATGCAGCCTTTGTAGGACAGGCCACCCGAGCAGGATGTGCACCGTCGTACCGGGTAAAACGCATGGACATCGCGAAGAACGATGAAGAGTGCGTAGTTAACGCCGCTAACCCTCGCGGGTTACCGGGTGACGGTGTTTGCAAGGCAGTATACAAAAAATGGCCGGAGTCCTTTAAGAATAGTGCAACACCAGTGGGAACCGCAAAAACAGTCATGTGCGGTACGTATCCAGTAATCCACGCCGTTGGACCGAACTTCTCTAATTATTTGGAATCTGAAGGGGACCGGGAATTGGCAGCTGCCTATCGAGAAGTTGCAAAGGAAGTAACTAGACTGGGAGTAAATAGTGTAGCTATACCTCTCCTCTCCACAGGTGTATACTCAGGAGGGAAAGATAGGCTGACCCAGTCACTGAACCACCTCTTCACAGCCATGGACTCGACGGATGCAGACGTGGTCATCTACTGTCGCGACAAAGAATGGGAGAAGAAAATATCCGAGGCCATACAGATGCGGACTCAAGTGGAGTTGCTGGATGAGCACATCTCCATAGACTGCGATATTGTTCGCGTGCACCCTGACAGCAGCTTGGCAGGCAGAAAAGGATACAGCACCACGGAAGGCGCACTGTACTCATATCTAGAAGGGACTCGTTTTCACCAGACGGCAGTGGACATGGCAGAGATATATACTATGTGGCCAAAGCAAACAGAGGCCAACGAGCAAGTCTGCCTATATGCCCTGGGGGAAAGTATTGAATCGATCAGGCAGAAATGCCCGGTGGATGATGCAGATGCATCGTCTCCTCCAAAAACTGTCCCGTGCCTTTGCCGTTACGCCATGACTCCGGAACGCGTCACCCGACTTCGCATGAACCACGTCACAAGTATAATTGTGTGTTCCTCGTTTCCCCTTCCAAAGTACAAAATAGAAGGAGTGCAAAAAGTCAAATGCTCTAAGGTAATGCTATTTGACCACAACGTGCCATCACGCGTAAGTCCAAGGGAATATAGATCTTCCCCGGAGGCTGCACAGGAAGCGAGTACAACCACGTCACTGACGCATAGCCAATTCGACCTAAGCGTTGACGGCGAGATACTACCCGTCCCGTCAGATCTGGATGCTGACGCCCCAGCCCTAGAACCAGCTCTAGACGACAGGGCGACACACACGTTGCCATCCACAACCGGAAACCTTGCGGCCGTGTCTGACTGGGTAATGAGCACCGTACCTGTCGCGCCGCCCAGAAGAAGGCGAGGGAGAAACCTGACTGTGACATGCGACGAGAGAGAAGGGAACATAACACCCATGGCTAGCGTCCGATTCTTTAGGGCAGAGCTGCGTCCGGTCGTACAAGAAACAGCGGAGACGCGTGACACAGCAATGTCTCTTCAGGCACCGCCGAGTACCGCCACGGAACTGAATCATCCGCCGATCTCCTTCGGAGCACCAAGCGAGACGTTCCCCATTACATTTGGGGACTTCAACGAAGGAGAAATCGAAAGCTTGTCTTCTGAGCTGCTAACTTTTGGAGACTTCCTACCCGGAGAAGTGGATGACTTGACAGATAGCGACTGGTCCACGTGCTCAGACACGGACGACGAGTTATGACTAGACAGGGCAGGTGGGTATATATTCTCGTCGGACACCGGTCCAGGTCATTTACAACAGAAGTCAGTACGCCAGTCAGTGCTGCCGGTGAACACCCTGGAGGAAGTCCACGAGGAGAAGTGTTACCCACCTAAGTTGGATGAAGTAAAGGAGCAACTATTACTTAAGAAACTCCAGGAGAGTGCATCCATGGCCAACAGAAGCAGGTACCAGTCGCGCAAAGTAGAAAACATGAAAGCAACAATCATCCAGAGACTAAAGAGAGGCTGTAGACTATACTTAATGTCAGAGACCTCAAAAGTCCCTACTTACCGGACCACATATCCGGCGCCTGTGTACTCGCCTCCGATCAACGTCCGACTGTCCAACCCCGAGTCCGCAGTGGCAGCATGCAATGAGTTCCTAGCTAGAAACTATCCAACTGTCTCATCATACCAAATTACCGACGAGTATGATGCATATTTAGACATGGTGGACGGGTCGGAGAGTTGCCTGGATCGAGCGACATTCAATCCGTCAAAACTTAGGAGCTACCCGAAACAGCACGCTTACCATGCGCCCTCCATCAGAAGCGCTGTACCGTCCCCATTCCAGAACACACTACAGAATGTACTGGCAGCAGCCACGAAAAGAAACTGCAACGTCACACAGATGAGGGAATTACCCACTTTGGACTCAGCAGTATTCAACGTGGAGTGTTTTAAAAAATTCGCATGCAACCAAGAATACTGGGAAGAATTTGCTGCCAGCCCTATTAGGATAACAACTGAGAATTTAACAACCTATGTTACTAAACTAAAAGGGCCAAAAGCAGCAGCGCTATTTGCAAAAACCCACAATCTGCTGCCACTGCAGGAAGTACCAATGGATAGGTTCACAGTAGATATGAAAAGGGACGTGAAGGTGACTCCAGGTACAAAGCACACAGAGGAAAGACCTAAGGTGCAGGTTATACAGGCGGCTGAACCCTTGGCGACAGCATACCTATGTGGGATTCACAGAGAGCTGGTTAGGAGGCTGAACGCCGTCCTCCTACCCAATGTACATACACTATTTGATATGTCTGCCGAGGATTTCGATGCCATCATAGCCGCACACTTTAAGCCAGGAGACACTGTTTTAGAAACGGACATAGCCTCCTTTGACAAGAGCCAAGATGATTCACTTGCGCTTACTGCCTTGATGTTGTTAGAAGATTTAGGGGTGGATCACTCCCTGTTGGACTTGATAGAGGCCGCTTTTGGAGAGATTTCCAGCTGTCATCTACCGACAGGTACGCGCTTCAAGTTCGGCGCCATGATGAAATCTGGTATGTTCCTAACTCTGTTCGTCAACACATTGCTAAACATCACCATCGCTAGCCGCGTGCTGGAAGATCGTCTGACAAAATCCGCGTGCGCGGCCTTCATCGGCGACGACAACATAATACATGGAGTCGTCTCCGATGAATTGATGGCAGCCAGATGCGCCACTTGGATGAACATGGAAGTGAAGATCATAGATGCAGTTGTATCCTTGAAAGCCCCTTACTTTTGTGGAGGGTTTATACTGCACGATACTGTGACGGGAACAGCCTGCAGAGTGGCAGACCCGCTAAAAAGGCTATTCAAACTGGGCAAACCGCTAGCGGCAGGTGACGAACAAGATGAAGATAGAAGACGAGCGCTGGCTGACGAAGTGATCAGATGGCAACGAACAGGGCTAATTGATGAGTTGGAGAAAGCGGTATACTCTAGGTATGAAGTGCAGGGTATATCAGTTGTGGTAATGTCCATGGCCACCTTTGCAAGCTCCAGATCTAACTTCGAGAAGCTCAGAGGACCCGTCATAACTTTGTACGGCGGTCCTAAATAGATGGAGTACATCCCAACCCAAACTTTTTACAATAGGAGGTACCAGCCTCGACCCTGGACTCCGCGCCCCACTATCCAAGTAATCAGGCCCAGACCGCGCCCTCAGAGGCAAGCCGGGCAACTTGCCCAGCTGATCTCAGCAGTTAATAAACTGACAATGCGCGCGGTACCCCAACAGAAGCCACGCAGGAATCGGAAGAATAAGAAGCAAAAGCAAAAGCGACAGGCGCCACAAAACAACACAAACCAAAAGAAGCAGCCGCCTAAAAAGAAACCAGCTCAAAAGAAAAAGAAGCCGGGCCGCAGAGAGAGGATGTGCATGAAAATCGAAAATGATTGTATTTTTGAAGTCAAGTATGAAGGTAAGGTAACAGGTTACGCGTGCTTGGTGGGGGACAAAGTAATGAAACCAGCACACGTAAAGGGGACCATCGATAACGCGGACCTGGCCAAACTGGCCTTTAAGCGGTCATCTAAGTATGACCTTGAATGCGCGCAGATACCCGTGCACATGAAGTCCGACGCTTCGAAGTTCACCCATGAGAAACCAGAGGGGTACTATAACTGGCACCACGGAGCAGTACAGTACTCAGGAGGCCGGTTCACCATCCCCACAGGTGCTGGCAAACCAGGGGACAGCGGCAGACCGATCTTCGACAACAAGGGACGCGTGGTGGCCATAGTCTTAGGAGGAGCTAATGAAGGAGCCCGTACAGCCCTCTCGGTGGTGACCTGGAATAAAGACATTGTCACTAAAATCACCCCCGAGGGGGCCGAAGAGTGGAGTCTTGCCATCCCAGTCATGTGCCTGCTGGCAAATACCACGTTCCCCTGCTCCCAGCCCCCTTGCACTCCCTGCTGCTATGAAAGGGAACCAGAGGAAACCCTACGCATGCTTGAGGACAACGTCATGAGACCTGGGTACTATCAGCTGCTACAAGCATCCTTAACATGTTCTCCCCACCGTCAGCGACGCAGTACCAAGGACAACTTCAATGTCTATAAAGCCACAAGACCGTACTTAGCTCACTGTCCCGACTGTGGAGAAGGGCACTCGTGCCATAGTCCCGTAGCATTAGAACGCATCAGAAATGAAGCGACAGACGGGACGCTGAAAATCCAGGTCTCCTTGCAAATCGGAATAAAGACGGATGATAGCCACGATTGGACCAAGCTGCGTTACATGGACAACCACACGCCAGCGGACGCAGAGAGGGCGGGGCTATTTGTAAGAACATCAGCACCGTGCACGATTACTGGAACAATGGGACACTTCATCCTGACCCGATGTCCGAAAGGGGAAACTCTGACGGTGGGATTCACTGACAGTAGGAAGATCAGTCACTCATGTACGCACCCATTTCACCACGACCCTCCTGTGATAGGCCGGGAGAAATTCCATTCCCGACCGCAGCACGGTAAAGAGCTGCCTTGCAGCACGTACGTGCAGAGCACCGCCGCAACTACCGAGGAGATAGAGGTACACATGCCCCCAGACACCCCTGATCGCACATTGATGTCACAACAGTCCGGCAACGTAAAGATCACAGTTAATGGCCAGACGGTGCGGTACAAGTGTAATTGCGGTGGCTCAAATGAAGGACTAATAACTACAGACAAAGTGATTAATAACTGCAAAGTTGATCAATGTCATGCCGCGGTCACCAATCACAAAAAGTGGCAGTACAACTCCCCTCTGGTCCCGCGTAATGCTGAACTTGGGGACCGAAAAGGAAAAATCCACATCCCGTTTCCGCTGGCAAATGTAACATGCAGGGTGCCTAAAGCAAGGAACCCCACCGTGACGTACGGGAAAAACCAAGTCATCATGCTACTGTATCCCGACCACCCAACACTCCTGTCCTACCGGAACATGGGAGAAGAACCAAACTACCAAGAAGAGTGGGTGACGCATAAGAAGGAAGTCGTGCTAACCGTGCCGACTGAAGGGCTCGAGGTCACGTGGGGCAACAACGAGCCGTATAAGTATTGGCCGCAGTTATCTACAAACGGTACAGCCCATGGCCACCCGCATGAGATAATTCTGTATTATTATGAGCTGTACCCTACTATGACTGTAGTAGTTGTGTCAGTGGCCTCGTTCGTACTCCTGTCGATGGTGGGTGTGGCAGTGGGGATGTGCATGTGTGCACGACGCAGATGCATCACACCGTACGAACTGACACCAGGAGCTACCGTCCCTTTCCTGCTTAGCCTAATATGCTGCATCAGAACAGCTAAAGCGGCCACATACCAAGAGGCTGCGGTATACCTGTGGAATGAGCAGCAACCTTTGTTTTGGCTACAAGCCCTTATTCCGCTGGCAGCCCTGATTGTCCTATGCAACTGTCTGAGACTCTTACCATGCTGCTGTAAAACGTTGGCTTTTTTAGCCGTAATGAGCGTCGGTGCCCACACTGTGAGCGCGTACGAACACGTAACAGTGATCCCGAACACGGTGGGAGTACCGTATAAGACTCTAGTCAATAGACCGGGCTACAGTCCCATGGTATTGGAGATGGAACTACTGTCAGTCACTTTGGAGCCAACGCTATCGCTTGATTACATCACGTGCGAGTACAAAACCGTTATCCCGTCTCCGTACGTGAAATGCTGCGGTACAGCAGAGTGCAAGGACAAAAACCTACCTGACTACAGCTGTAAGGTCTTCACCGGCGTCTACCCATTTATGTGGGGCGGAGCCTACTGCTTCTGCGACGCTGAAAACACGCAATTGAGCGAAGCACACGTGGAGAAGTCCGAATCATGCAAAACAGAATTTGCATCAGCATACAGGGCTCATACCGCATCCGCATCAGCTAAGCTCCGCGTCCTTTACCAAGGAAATAACATCACTGTAACTGCCTATGCTAACGGCGACCATGCCGTCACAGTTAAGGACGCCAAATTCATTGTGGGGCCAATGTCTTCAGCCTGGACACCTTTCGACAACAAAATTGTGGTGTACAAAGGTGACGTCTATAACATGGACTACCCGCCCTTTGGCGCAGGAAGACCAGGACAATTTGGCGATATCCAAAGTCGCACACCTGAGAGTAAAGACGTCTATGCTAATACACAACTGGTACTGCAGAGACCGGCTGCGGGTACGGTACATGTGCCATACTCTCAGGCACCATCTGGCTTTAAGTATTGGCTAAAAGAACGAGGGGCGTCGCTGCAGCACACAGCACCATTTGGCTGCCAAATAGCAACAAACCCGGTAAGAGCGGTGAATTGCGCCGTAGGGAACATGCCCATCTCCATCGACATACCGGATGCGGCCTTCATTAGGGTCGTCGACGCGCCCTCTTTAACGGACATGTCGTGCGAGGTACCAGCCTGCACCCATTCCTCAGATTTCGGGGGCGTCGCCATTATTAAATATGCAGCCAGCAAGAAAGGCAAGTGTGCGGTGCATTCGATGACCAACGCCGTCACAATTCGGGAAGCTGAGATAGAAGTTGAAGGGAATTCTCAGCTGCAAATCTCTTTCTCGACGGCCTTGGCCAGCGCCGAATTCCGCGTACAAGTCTGTTCTACACAAGTACACTGTGTAGCCGAGTGCCACCCTCCGAAGGACCACATAGTCAATTACCCGGCGTCACATACCACCCTCGGGGTCCAGGACATTTCCGCTACGGCGCTGTCATGGGTGCAGAAGATCACGGGAGGCGTGGGACTGGTTGTCGCTGTTGCAGCACTGATTCTAATCGTGGTGCTATGCGTGTCGTTCAGCAGGCACTAA
		</sequence>
		<sequence>
			<taxon idref="MH000703|Brazil|PE|Recife|2016-02-15"/>
			ATGGATCCTGTGTACGTGGACATAGACGCTGACAGCGCCTTTTTGAAGGCCCTGCAACGTGCGTACCCCATGTTTGAGGTGGAACCCAGGCAGGTCACACCGAATGACCATGCTAATGCTAGAGCGTTCTCGCATCTAGCTATAAAACTAATAGAGCAGGAAATTGATCCCGACTCAACCATCCTGGACATCGGCAGTGCACCAGCAAGGAGGATGATGTCGGACAGGAAGTACCACTGCGTCTGCCCGATGCGCAGCGCAGAAGATCCCGAGAGACTCGCCAATTATGCGAGAAAGCTAGCATCTGCTGCAGGAAAAGTCCTGGACAGAAACATCTCTGGAAAGATCGGGGACTTACAAGCAGTAATGGCCGTGCCAGACACGGAGACGCCAACATTCTGCTTGCACACAGATGTCTCATGTAGACAGAGAGCAGACGTCGCGATATACCAAGACGTCTATGCTGTACACGCACCCACGTCGCTATACCACCAGGCGATTAAAGGGGTCCGAGTGGCGTACTGGGTAGGGTTCGACACAACCCCGTTCATGTACAATGCCATGGCGGGTGCCTACCCCTCATATTCGACAAACTGGGCAGACGAGCAGGTACTGAAGGCTAAGAACATAGGATTATGTTCAACAGACCTGACGGAAGGTAGACGAGGTAAATTGTCTATTATGAGAGGGAAGAAGCTAAAACCGTGTGACCGTGTGCTGTTCTCAGTAGGGTCAACGCTCTACCCGGAAAGCCGCAAGCTACTTAAGAGCTGGCACTTACCATCGGTGTTCCATCTAAAGGGCAAACTCAGCTTCACATGCCGCTGTGATACAGTGGTTTCGTGCGAGGGCTACGTCGTTAAGAGAATAACGATGAGCCCAGGCCTTTATGGAAAAACCACAGGGTATGCGGTAACCCACCACGCAGACGGATTCTTGATGTGCAAGACTACCGATACGGTTGACGGCGAAAGAGTGTCATTCTCGGTGTGCACATACGTGCCGGCGACCATTTGTGATCAAATGACCGGCATCCTTGCTACAGAAGTCACGCCGGAGGATGCACAGAAGCTGTTGGTGGGGCTGAACCAGAGAATAGTGGTTAACGGCAGAACGCAACGGAATACGAACACCATGAAAAACTATCTGCTTCCCGTGGTCGCCCAAGCCTTCAGTAAGTGGGCAAAGGAGTGCCGGAAAGACATGGAAGATGAAAAACTCCTGGGGGTCAGAGAAAGAACACTGACCTGCTGCTGTCTATGGGCATTCAAGAAGCAGAAAACACACACGGTCTACAAGAGGCCTGATACCCAGTCAATTCAGAAGGTTCAGGCCGAGTTTGACAGCTTTGTGGTACCGAGCCTGTGGTCGTCCGGGTTGTCAATCCCCTTGAGGACTAGAATCAAATGGTTGTTAAGCAAGGTGCCAAAAACCGACCTGATCCCATATAGCGGGGACGCCCAAGAAGCTCGGGACGCAGAAAAAGAAGCAGAGGAAGAACGAGAAGCAGAACTGACTCGTGAAGCCCTACCACCTCTACAGGCAGCACAGGAAGATGTTCAGGTCGAAATCGACGTGGAACAGCTTGAGGACAGAGCGGGTGCAGGAATAATAGAGACTCCTAGAGGAGCTATCAAAGTTACTGCCCAACCAACAGACCACGTCGTGGGAGAGTACCTGGTACTTTCCCCGCAGACCGTACTACGGAGCCAGAAGCTCAGCCTAATTCACGCTTTGGCGGAGCAAGTGAAGACGTGCACGCACAGCGGACGAGTAGGGAGGTACGCGGTCGAAGCGTACGACGGCCGAGTCCTAGTGCCCTCAGGCTATGCAATCTCGCCTGAAGACTTCCAGAGTCTAAGCGAAAGCGCAACGATGGTGTATAACGAAAGAGAGTTCGTAAACAGAAAGCTACACCACATTGCGATGCACGGACCAGCCCTGAACACCGACGAAGAGTCGTATGAGCTGGTGAGGGCAGAGAGGACAGAACACGAGTACGTCTACGATGTGGACCAGAGAAGATGCTGTAAGAAGGAAGAAGCTGCAGGACTGGTACTGGTGGGCGACTTGACTAATCCGCCCTACCACGAATTCGCATATGAAGGACTAAAAATCCGCCCTGCCTGCCCATACAAAATTGCAGTCATAGGAGTCTTCGGAGTACCAGGATCTGGCAAGTCAGCTATTATCAAGAACCTAGTTACCAGGCAAGACCTGGTGACTAGCGGAAAGAAAGAAAACTGCCAAGAAATCACCACCGACGTGATGAGACAGAGAGGTCTAGAGATATCTGCACGTACGGTTGACTCGCTGCTCTTGAATGGATGCAACAGGCCAGTCGACGTGTTGTACGTAGACGAGGCGTTTGCGTGCCACTCTGGAACGTTACTTGCTTTGATCGCCTTGGTTAGACCAAGGCAGAAAGTTGTACTCTGTGGTGACCCGAAGCAGTGCGGCTTCTTCAATATGATGCAGATGAAAGTCAACTATAATCACAACATCTGCACCCAAGTGTACCACAAAAGTATCTCCAGGCGGTGTACACTGCCTGTGACCGCCATTGTGTCATCGTTGCATTACGAAGGCAAAATGCGCACTACGAATGAGTACAACAAGCCGATTGTAGTGGACACTACAGGCTCAACAAAACCTGACCCTGGAGATCTCGTGTTAACGTGCTTCAGAGGGTGGGTTAAACAACTGCAAATTGACTATCGTGGATACGAGGTCATGACAGCAGCCGCATCCCAAGGGTTAACCAGAAAAGGAGTTTATGCAGTTAGGCAAAAAGTTAATGAAAACCCGCTCTATGCATCAACGTCAGAGCACGTCAACGTACTCCTAACACGTACGGAAGGTAAACTGGTATGGAAGACACTTTCCGGTGACCCGTGGATAAAGACGCTGCAGAACCCACCGAAAGGAAACTTCAAAGCAACTATCAAGGAGTGGGAGGTGGAGCATGCATCAATAATGGCGGGCATCTGCAGTCACCAAATGACCTTTGATACATTCCAAAACAAAGCCAATGTTTGTTGGGCTAAGAGCTTGGTCCCTATCCTCGAAACAGCGGGGATAAAACTAAATGATAGGCAGTGGTCCCAGATAATTCAAGCCTTCAAAGAAGATAAAGCATACTCACCTGAAGTAGCCCTGAATGAAATATGCACGCGCATGTATGGGGTGGATTTAGACAGTGGGCTATTTTCTAAACCATTGGTGTCTGTGTATTACGCGGATAACCACTGGGATAATAGGCCTGGAGGGAAGATGTTCGGATTCAACCCCGAGGCAGCATCCATTCTAGAAAGAAAGTATCCATTCACAAAAGGGAAGTGGAACATCAACAAGCAGATCTGCGTGACCACCAGGAGGATAGAAGACTTTAACCCTACCACCAATATTATACCGGCCAATAGGAGACTACCACACTCATTAGTGGCCGAACACCGCCCAGTAAAAGGGGAAAGAATGGAATGGCTGGTTAATAAGATAAACGGCCACCACGTGCTCCTGGTCAGTGGCTATAATCTTGTACTGCCTACTAAGAGAGTCACTTGGGTAGCGCCACTAGGTGTCCGCGGAGCGGACTACACATACAACCTAGAGTTGGGTCTGCCAGCAACGCTTGGCAGGTATGACCTAGTGGTCATAAACATCCACACACCTTTTCGCATACACCATTACCAACAGTGCGTAGACCACGCAATGAAACTGCAAATGCTCGGGGGTGACTCATTGAGACTGCTCAAACCGGGTGGCTCTCTATTGATCAGAGCATATGGTTACGCAGATAGAACCAGTGAACGAGTCATCTGCGTGTTGGGACGCAAGTTCAGATCGTCTAGAGCGTTGAAACCACCATGTGTCACCAGCAACACTGAGATGTTTTTCCTATTCAGCAACTTTGACAATGGCAGAAGGAATTTCACAACTCATGTCATGAATAATCAACTGAATGCAGCCTTTGTAGGACAGGCCACCCGAGCAGGATGTGCACCGTCGTACCGGGTAAAACGCATGGACATCGCGAAGAACGATGAAGAGTGCGTAGTTAACGCCGCTAACCCTCGCGGGTTACCGGGTGACGGTGTTTGCAAGGCAGTATACAAAAAATGGCCGGAGTCCTTTAAGAATAGTGCAACACCAGTGGGAACCGCAAAAACAGTCATGTGCGGTACGTATCCAGTAATCCACGCCGTTGGACCGAACTTCTCTAATTATTTGGAATCTGAAGGGGACCGGGAATTGGCAGCTGCCTATCGAGAAGTTGCAAAGGAAGTAACTAGACTGGGAGTAAATAGTGTAGCTATACCTCTCCTCTCCACAGGTGTATACTCAGGAGGGAAAGATAGGCTGACCCAGTCACTGAACCACCTCTTCACAGCCATGGACTCGACGGATGCAGACGTGGTCATCTACTGTCGCGACAAAGAATGGGAGAAGAAAATATCCGAGGCCATACAGATGCGGACTCAAGTGGAGTTGCTGGATGAGCACATCTCCATAGACTGCGATATTGTTCGCGTGCACCCTGACAGCAGCTTGGCAGGCAGAAAAGGATACAGCACCACGGAAGGCGCACTGTACTCATATCTAGAAGGGACTCGTTTTCACCAGACGGCAGTGGACATGGCAGAGATATATACTATGTGGCCAAAGCAAACAGAGGCCAACGAGCAAGTCTGCCTATATGCCCTGGGGGAAAGTATTGAATCGATCAGGCAGAAATGCCCGGTGGATGATGCAGATGCATCGTCTCCTCCAAAAACTGTCCCGTGCCTTTGCCGTTACGCCATGACTCCGGAACGCGTCACCCGACTTCGCATGAACCACGTCACAAGTATAATTGTGTGTTCCTCGTTTCCCCTTCCAAAGTACAAAATAGAAGGAGTGCAAAAAGTCAAATGCTCTAAGGTAATGCTATTTGACCACAACGTGCCATCACGCGTAAGTCCAAGGGAATATAGATCTTCCCCGGAGGCTGCACAGGAAGCGAGTACAACCACGTCACTGACGCATAGCCAATTCGACCTAAGCGTTGACGGCGAGATACTACCCGTCCCGTCAGATCTGGATGCTGACGCCCCAGCCCTAGAACCAGCTCTAGACGACAGGGCGACACACACGTTGCCATCCACAACCGGAAACCTTGCGGCCGTGTCTGACTGGGTAATGAGCACCGTACCTGTCGCGCCGCCCAGAAGAAGGCGAGGGAGAAACCTGACTGTGACATGCGACGAGAGAGAAGGGAACATAACACCCATGGCTAGCGTCCGATTCTTTAGGGCAGAGCTGCGTCCGGTCGTACAAGAAACAGCGGAGACGCGTGACACAGCAATGTCTCTTCAGGCACCGCCGAGTACCGCCACGGAACTGAATCATCCGCCGATCTCCTTCGGAGCACCAAGCGAGACGTTCCCCATTACATTTGGGGACTTCAACGAAGGAGAAATCGAAAGCTTGTCTTCTGAGCTGCTAACTTTTGGAGACTTCCTACCCGGAGAAGTGGATGACTTGACAGATAGCGACTGGTCCACGTGCTCAGACACGGACGACGAGTTATGACTAGACAGGGCAGGTGGGTATATATTCTCGTCGGACACCGGTCCAGGTCATTTACAACAGAAGTCAGTACGCCAGTCAGTGCTGCCGGTGAACACCCTGGAGGAAGTCCACGAGGAGAAGTGTTACCCACCTAAGTTGGATGAAGTAAAGGAGCAACTATTACTTAAGAAACTCCAGGAGAGTGCATCCATGGCCAACAGAAGCAGGTACCAGTCGCGCAAAGTAGAAAACATGAAAGCAACAATCATCCAGAGACTAAAGAGAGGCTGTAGACTATACTTAATGTCAGAGACCTCAAAAGTCCCTACTTACCGGACCACATATCCGGCGCCTGTGTACTCGCCTCCGATCAACGTCCGACTGTCCAACCCCGAGTCCGCAGTGGCAGCATGCAATGAGTTCCTAGCTAGAAACTATCCAACTGTCTCATCATACCAAATTACCGACGAGTATGATGCATATTTAGACATGGTGGACGGGTCGGAGAGTTGCCTGGATCGAGCGACATTCAATCCGTCAAAACTTAGGAGCTACCCGAAACAGCACGCTTACCATGCGCCCTCCATCAGAAGCGCTGTACCGTCCCCATTCCAGAACACACTACAGAATGTACTGGCAGCAGCCACGAAAAGAAACTGCAACGTCACACAGATGAGGGAATTACCCACTTTGGACTCAGCAGTATTCAACGTGGAGTGTTTTAAAAAATTCGCATGCAACCAAGAATACTGGGAAGAATTTGCTGCCAGCCCTATTAGGATAACAACTGAGAATTTAACAACCTATGTTACTAAACTAAAAGGGCCAAAAGCAGCAGCGCTATTTGCAAAAACCCACAATCTGCTGCCACTGCAGGAAGTACCAATGGATAGGTTCACAGTAGATATGAAAAGGGACGTGAAGGTGACTCCAGGTACAAAGCACACAGAGGAAAGACCTAAGGTGCAGGTTATACAGGCGGCTGAACCCTTGGCGACAGCATACCTATGTGGGATTCACAGAGAGCTGGTTAGGAGGCTGAACGCCGTCCTCCTACCCAATGTACATACACTATTTGATATGTCTGCCGAGGATTTCGATGCCATCATAGCCGCACACTTTAAGCCAGGAGACACTGTTTTAGAAACGGACATAGCCTCCTTTGACAAGAGCCAAGATGATTCACTTGCGCTTACTGCCTTGATGTTGTTAGAAGATTTAGGGGTGGATCACTCCCTGTTGGACTTGATAGAGGCCGCTTTTGGAGAGATTTCCAGCTGTCATCTACCGACAGGTACGCGCTTCAAGTTCGGCGCCATGATGAAATCTGGTATGTTCCTAACTCTGTTCGTCAACACATTGCTAAACATCACCATCGCTAGCCGCGTGCTGGAAGATCGTCTGACAAAATCCGCGTGCGCGGCCTTCATCGGCGACGACAACATAATACATGGAGTCGTCTCCGATGAATTGATGGCAGCCAGATGCGCCACTTGGATGAACATGGAAGTGAAGATCATAGATGCAGTTGTATCCTTGAAAGCCCCTTACTTTTGTGGAGGGTTTATACTGCACGATACTGTGACGGGAACAGCCTGCAGAGTGGCAGACCCGCTAAAAAGGCTATTCAAACTGGGCAAACCGCTAGCGGCAGGTGACGAACAAGATGAAGATAGAAGACGAGCGCTGGCTGACGAAGTGATCAGATGGCAACGAACAGGGCTAATTGATGAGTTGGAGAAAGCGGTATACTCTAGGTATGAAGTGCAGGGTATATCAGTTGTGGTAATGTCCATGGCCACCTTTGCAAGCTCCAGATCTAACTTCGAGAAGCTCAGAGGACCCGTCATAACTTTGTACGGCGGTCCTAAATAGATGGAGTACATCCCAACCCAAACTTTTTACAATAGGAGGTACCAGCCTCGACCCTGGACTCCGCGCCCCACTATCCAAGTAATCAGGCCCAGACCGCGCCCTCAGAGGCAAGCCGGGCAACTTGCCCAGCTGATCTCAGCAGTTAATAAACTGACAATGCGCGCGGTACCCCAACAGAAGCCACGCAGGAATCGGAAGAATAAGAAGCAAAAGCAAAAGCGACAGGCGCCACAAAACAACACAAACCAAAAGAAGCAGCCGCCTAAAAAGAAACCAGCTCAAAAGAAAAAGAAGCCGGGCCGCAGAGAGAGGATGTGCATGAAAATCGAAAATGATTGTATTTTTGAAGTCAAGTATGAAGGTAAGGTAACAGGTTACGCGTGCTTGGTGGGGGACAAAGTAATGAAACCAGCACACGTAAAGGGGACCATCGATAACGCGGACCTGGCCAAACTGGCCTTTAAGCGGTCATCTAAGTATGACCTTGAATGCGCGCAGATACCCGTGCACATGAAGTCCGACGCTTCGAAGTTCACCCATGAGAAACCAGAGGGGTACTACAACTGGCACCACGGAGCAGTACAGTACTCAGGAGGCCGGTTCACCATCCCCACAGGTGCTGGCAAACCAGGGGACAGCGGCAGACCGATCTTCGACAACAAGGGACGCGTGGTGGCCATAGTCTTAGGAGGAGCTAATGAAGGAGCCCGTACAGCCCTCTCGGTGGTGACCTGGAATAAAGACATTGTCACTAAAATCACCCCCGAGGGGGCCGAAGAGTGGAGTCTTGCCATCCCAGTCATGTGCCTGCTGGCAAATACCACGTTCCCCTGCTCCCAGCCCCCTTGCACTCCCTGCTGCTATGAAAGGGAACCAGAGGAAACCCTACGCATGCTTGAGGACAACGTCATGAGACCTGGGTACTATCAGCTGCTACAAGCATCCTTAACATGTTCTCCCCACCGTCAGCGACGCAGTACCAAGGACAACTTCAATGTCTATAAAGCCACAAGACCGTACTTAGCTCACTGTCCCGACTGTGGAGAAGGGCACTCGTGCCATAGTCCCGTAGCATTAGAACGCATCAGAAATGAAGCGACAGACGGGACGCTGAAAATCCAGGTCTCCTTGCAAATCGGAATAAAGACGGATGATAGCCACGATTGGACCAAGCTGCGTTACATGGACAACCACACGCCAGCGGACGCAGAGAGGGCGGGGCTATTTGTAAGAACATCAGCACCGTGCACGATTACTGGAACAATGGGACACTTCATCCTGACCCGATGTCCGAAAGGGGAAACTCTGACGGTGGGATTCACTGACAGTAGGAAGATCAGTCACTCATGTACGCACCCATTTCACCACGACCCTCCTGTGATAGGCCGGGAGAAATTCCATTCCCGACCGCAGCACGGTAAAGAGCTGCCTTGCAGCACGTACGTGCAGAGCACCGCCGCAACTACCGAGGAGATAGAGGTACACATGCCCCCAGACACCCCTGATCGCACATTGATGTCACAACAGTCCGGCAACGTAAAGATCACAGTTAATGGCCAGACGGTGCGGTACAAGTGTAATTGCGGTGGCTCAAATGAAGGACTAATAACTACAGACAAAGTGATTAATAACTGCAAAGTTGATCAATGTCATGCCGCGGTCACCAATCACAAAAAGTGGCAGTACAACTCCCCTCTGGTCCCGCGTAATGCTGAACTTGGGGACCGAAAAGGAAAAATCCACATCCCGTTTCCGCTGGCAAATGTAACATGCAGGGTGCCTAAAGCAAGGAACCCCACCGTGACGTACGGGAAAAACCAAGTCATCATGCTACTGTATCCCGACCACCCAACACTCCTGTCCTACCGGAACATGGGAGAAGAACCAAACTACCAAGAAGAGTGGGTGACGCATAAGAAGGAAGTCGTGCTAACCGTGCCGACTGAAGGGCTCGAGGTCACGTGGGGTAACAACGAGCCGTATAAGTATTGGCCGCAGTTATCTACAAACGGTACAGCCCATGGCCACCCGCATGAGATAATTCTGTATTATTATGAGCTGTACCCTACTATGACTGTAGTAGTTGTGTCAGTGGCCTCGTTCGTACTCCTGTCGATGGTGGGTGTGGCAGTGGGGATGTGCATGTGTGCACGACGCAGATGCATCACACCGTACGAACTGACACCAGGAGCTACCGTCCCTTTCCTGCTTAGCCTAATATGCTGCATCAGAACAGCTAAAGCGGCCACATACCAAGAGGCTGCGGTATACCTGTGGAATGAGCAGCAACCTTTGTTTTGGCTACAAGCCCTTATTCCGCTGGCAGCCCTGATTGTCCTATGCAACTGTCTGAGACTCTTACCATGCTGCTGTAAAACGTTGGCTTTTTTAGCCGTAATGAGCGTCGGTGCCCACACTGTGAGCGCGTACGAACACGTAACAGTGATCCCGAACACGGTGGGAGTACCGTATAAGACTCTAGTCAATAGACCGGGCTACAGTCCCATGGTATTGGAGATGGAACTACTGTCAGTCACTTTGGAGCCAACGCTATCGCTTGATTACATCACGTGCGAGTACAAAACCGTTATCCCGTCTCCGTACGTGAAATGCTGCGGTACAGCAGAGTGCAAGGACAAAAACCTACCTGACTACAGCTGTAAGGTCTTCACCGGCGTCTACCCATTTATGTGGGGCGGAGCCTACTGCTTCTGCGACGCTGAAAACACGCAATTGAGCGAAGCACACGTGGAGAAGTCCGAATCATGCAAAACAGAATTTGCATCAGCATACAGGGCTCATACCGCATCCGCATCAGCTAAGCTCCGCGTCCTTTACCAAGGAAATAACATCACTGTAACTGCCTATGCTAACGGCGACCATGCCGTCACAGTTAAGGACGCCAAATTCATTGTGGGGCCAATGTCTTCAGCCTGGACACCTTTCGACAACAAAATTGTGGTGTACAAAGGTGACGTCTATAACATGGACTACCCGCCCTTTGGCGCAGGAAGACCAGGACAATTTGGCGATATCCAAAGTCGCACACCTGAGAGTAAAGACGTCTATGCTAATACACAACTGGTACTGCAGAGACCGGCTGCGGGTACGGTACATGTGCCATACTCTCAGGCACCATCTGGCTTTAAGTATTGGCTAAAAGAACGAGGGGCGTCGCTGCAGCACACAGCACCATTTGGCTGCCAAATAGCAACAAACCCGGTAAGAGCGGTGAATTGCGCCGTAGGGAACATGCCCATCTCCATCGACATACCGGATGCGGCCTTCATTAGGGTCGTCGACGCGCCCTCTTTAACGGACATGTCGTGCGAGGTACCAGCCTGCACCCATTCCTCAGATTTCGGGGGCGTCGCCATTATTAAATATGCAGCCAGCAAGAAAGGCAAGTGTGCGGTGCATTCGATGACCAACGCCGTCACAATTCGGGAAGCTGAGATAGAAGTTGAAGGGAATTCTCAGCTGCAAATCTCTTTCTCGACGGCCTTGGCCAGCGCCGAATTCCGCGTACAAGTCTGTTCTACACAAGTACACTGTGTAGCCGAGTGCCACCCTCCGAAGGACCACATAGTCAATTACCCGGCGTCACATACCACCCTCGGGGTCCAGGACATTTCCGCTACGGCGCTGTCATGGGTGCAGAAGATCACGGGAGGCGTGGGACTGGTTGTCGCTGTTGCAGCACTGATTCTAATCGTGGTGCTATGCGTGTCGTTCAGCAGGCACTAA
		</sequence>
		<sequence>
			<taxon idref="MH000702|Brazil|PE|Caruaru|2016-02-15"/>
			ATGGATCCTGTGTACGTGGACATAGACGCTGACAGCGCCTTTTTGAAGGCCCTGCAACGTGCGTACCCCATGTTTGAGGTGGAACCCAGGCAGGTCACACCGAATGACCATGCTAATGCTAGAGCGTTCTCGCATCTAGCTATAAAACTAATAGAGCAGGAAATTGATCCCGACTCAACCATCCTGGACATCGGCAGTGCACCAGCAAGGAGGATGATGTCGGACAGGAAGTACCACTGCGTCTGCCCGATGCGCAGCGCAGAAGATCCCGAGAGACTCGCCAATTATGCGAGAAAGCTAGCATCTGCTGCAGGAAAAGTCCTGGACAGAAACATCTCTGGAAAGATCGGGGACTTACAAGCAGTAATGGCCGTGCCAGACACGGAGACGCCAACATTCTGCTTGCACACAGATGTCTCATGTAGACAGAGAGCAGACGTCGCGATATACCAAGACGTCTATGCTGTACACGCACCCACGTCGCTATACCACCAGGCGATTAAAGGGGTCCGAGTGGCGTACTGGGTAGGGTTCGACACAACCCCGTTCATGTACAATGCCATGGCGGGTGCCTACCCCTCATATTCGACAAACTGGGCAGACGAGCAGGTACTGAAGGCTAAGAACATAGGATTATGTTCAACAGACCTGACGGAAGGTAGACGAGGTAAATTGTCTATTATGAGAGGGAAGAAGCTAAAACCGTGTGACCGTGTGCTGTTCTCAGTAGGGTCAACGCTCTACCCGGAAAGCCGCAAGCTACTTAAGAGCTGGCACTTACCATCGGTGTTCCATCTAAAGGGCAAACTCAGCTTCACATGCCGCTGTGATACAGTGGTTTCGTGCGAGGGCTACGTCGTTAAGAGAATAACGATGAGCCCAGGCCTTTATGGAAAAACCACAGGGTATGCGGTAACCCACCACGCAGACGGATTCTTGATGTGCAAGACTACCGATACGGTTGACGGCGAAAGAGTGTCATTCTCGGTGTGCACATACGTGCCGGCGACCATTTGTGATCAAATGACCGGCATCCTTGCTACAGAAGTCACGCCGGAGGATGCACAGAAGCTGTTGGTGGGGCTGAACCAGAGAATAGTGGTTAACGGCAGAACGCAACGGAATACGAACACCATGAAAAACTATCTGCTTCCCGTGGTCGCCCAAGCCTTCAGTAAGTGGGCAAAGGAGTGCCGGAAAGACATGGAAGATGAAAAACTCCTGGGGGTCAGAGAAAGAACACTGACCTGCTGCTGTCTATGGGCATTCAAGAAGCAGAAAACACACACGGTCTACAAGAGGCCTGATACCCAGTCAATTCAGAAGGTTCAGGCCGAGTTTGACAGCTTTGTGGTACCGAGCCTGTGGTCGTCCGGGTTGTCAATCCCCTTGAGGACTAGAATCAAATGGTTGTTAAGCAAGGTGCCAAAAACCGACCTGATCCCATATAGCGGGGACGCCCAAGAAGCTCGGGACGCAGAAAAAGAAGCAGAGGAAGAACGAGAAGCAGAACTGACTCGTGAAGCCCTACCACCTCTACAGGCAGCACAGGAAGATGTTCAGGTCGAAATCGACGTGGAACAGCTTGAGGACAGAGCGGGTGCAGGAATAATAGAGACTCCTAGAGGAGCTATCAAAGTTACTGCCCAACCAACAGACCACGTCGTGGGAGAGTACCTGGTACTTTCCCCGCAGACCGTACTACGGAGCCAGAAGCTCAGCCTAATTCACGCTTTGGCGGAGCAAGTGAAGACGTGCACGCACAGCGGACGAGTAGGGAGGTACGCGGTCGAAGCGTACGACGGCCGAGTCCTAGTGCCCTCAGGCTATGCAATCTCGCCTGAAGACTTCCAGAGTCTAAGCGAAAGCGCAACGATGGTGTATAACGAAAGAGAGTTCGTAAACAGAAAGCTACACCACATTGCGATGCACGGACCAGCCCTGAACACCGACGAAGAGTCGTATGAGCTGGTGAGGGCAGAGAGGACAGAACACGAGTACGTCTACGATGTGGACCAGAGAAGATGCTGTAAGAAGGAAGAAGCTGCAGGACTGGTACTGGTGGGCGACTTGACTAATCCGCCCTACCACGAATTCGCATATGAAGGACTAAAAATCCGCCCTGCCTGCCCATACAAAATTGCAGTCATAGGAGTCTTCGGAGTACCAGGATCTGGCAAGTCAGCTATTATCAAGAACCTAGTTACCAGGCAAGACCTGGTGACTAGCGGAAAGAAAGAAAACTGCCAAGAAATCACCACCGACGTGATGAGACAGAGAGGTCTAGAGATATCTGCACGTACGGTTGACTCGCTGCTCTTGAATGGATGCAACAGGCCAGTCGACGTGTTGTACGTAGACGAGGCGTTTGCGTGCCACTCTGGAACGTTACTTGCTTTGATCGCCTTGGTTAGACCAAGGCAGAAAGTTGTACTCTGTGGTGACCCGAAGCAGTGCGGCTTCTTCAATATGATGCAGATGAAAGTCAACTATAATCACAACATCTGCACCCAAGTGTACCACAAAAGTATCTCCAGGCGGTGTACACTGCCTGTGACCGCCATTGTGTCATCGTTGCATTACGAAGGCAAAATGCGCACTACGAATGAGTACAACAAGCCGATTGTAGTGGACACTACAGGCTCAACAAAACCTGACCCTGGAGATCTCGTGTTAACGTGCTTCAGAGGGTGGGTTAAACAACTGCAAATTGACTATCGTGGATACGAGGTCATGACAGCAGCCGCATCCCAAGGGTTAACCAGAAAAGGAGTTTATGCAGTTAGGCAAAAAGTTAATGAAAACCCGCTCTATGCATCAACGTCAGAGCACGTCAACGTACTCCTAACACGTACGGAAGGTAAACTGGTATGGAAGACACTTTCCGGTGACCCGTGGATAAAGACGCTGCAGAACCCACCGAAAGGAAACTTCAAAGCAACTATCAAGGAGTGGGAGGTGGAGCATGCATCAATAATGGCGGGCATCTGCAGTCACCAAATGACCTTTGATACATTCCAAAACAAAGCCAATGTTTGTTGGGCTAAGAGCTTGGTCCCTATCCTCGAAACAGCGGGGATAAAACTAAATGATAGGCAGTGGTCCCAGATAATTCAAGCCTTCAAAGAAGATAAAGCATACTCACCTGAAGTAGCCCTGAATGAAATATGCACGCGCATGTATGGGGTGGATTTAGACAGTGGGCTATTTTCTAAACCATTGGTGTCTGTGTATTACGCGGATAACCACTGGGATAATAGGCCTGGAGGGAAGATGTTCGGATTCAACCCCGAGGCAGCATCCATTCTAGAAAGAAAGTATCCATTCACAAAAGGGAAGTGGAACATCAACAAGCAGATCTGCGTGACCACCAGGAGGATAGAAGACTTTAACCCTACCACCAATATTATACCGGCCAATAGGAGACTACCACACTCATTAGTGGCCGAACACCGCCCAGTAAAAGGGGAAAGAATGGAATGGCTGGTTAATAAGATAAACGGCCACCACGTGCTCCTGGTCAGTGGCTATAATCTTGTACTGCCTACTAAGAGAGTCACTTGGGTAGCGCCACTAGGTGTCCGCGGAGCGGACTACACATACAACCTAGAGTTGGGTCTGCCAGCAACGCTTGGCAGGTATGACCTAGTGGTCATAAACATCCACACACCTTTTCGCATACACCATTACCAACAGTGCGTAGACCACGCAATGAAACTGCAAATGCTCGGGGGTGACTCATTGAGACTGCTCAAACCGGGTGGCTCTCTATTGATCAGAGCATATGGTTACGCAGATAGAACCAGTGAACGAGTCATCTGCGTGTTGGGACGCAAGTTCAGATCGTCTAGAGCGTTGAAACCACCATGTGTCACCAGCAACACTGAGATGTTTTTCCTATTCAGCAACTTTGACAATGGCAGAAGGAATTTCACAACTCATGTCATGAATAATCAACTGAATGCAGCCTTTGTAGGACAGGCCACCCGAGCAGGATGTGCACCGTCGTACCGGGTAAAACGCATGGACATCGCGAAGAACGATGAAGAGTGCGTAGTTAACGCCGCTAACCCTCGCGGGTTACCGGGTGACGGTGTTTGCAAGGCAGTATACAAAAAATGGCCGGAGTCCTTTAAGAATAGTGCAACACCAGTGGGAACCGCAAAAACAGTCATGTGCGGTACGTATCCAGTAATCCACGCCGTTGGACCGAACTTCTCTAATTATTTGGAATCTGAAGGGGACCGGGAATTGGCAGCTGCCTATCGAGAAGTTGCAAAGGAAGTAACTAGACTGGGAGTAAATAGTGTAGCTATACCTCTCCTCTCCACAGGTGTATACTCAGGAGGGAAAGATAGGCTGACCCAGTCACTGAACCACCTCTTCACAGCCATGGACTCGACGGATGCAGACGTGGTCATCTACTGTCGCGACAAAGAATGGGAGAAGAAAATATCCGAGGCCATACAGATGCGGACTCAAGTGGAGTTGCTGGATGAGCACATCTCCATAGACTGCGATATTGTTCGCGTGCACCCTGACAGCAGCTTGGCAGGCAGAAAAGGATACAGCACCACGGAAGGCGCACTGTACTCATATCTAGAAGGGACTCGTTTTCACCAGACGGCAGTGGACATGGCAGAGATATATACTATGTGGCCAAAGCAAACAGAGGCCAACGAGCAAGTCTGCCTATATGCCCTGGGGGAAAGTATTGAATCGATCAGGCAGAAATGCCCGGTGGATGATGCAGATGCATCGTCTCCTCCAAAAACTGTCCCGTGCCTTTGCCGTTACGCCATGACTCCGGAACGCGTCACCCGACTTCGCATGAACCACGTCACAAGTATAATTGTGTGTTCCTCGTTTCCCCTTCCAAAGTACAAAATAGAAGGAGTGCAAAAAGTCAAATGCTCTAAGGTAATGCTATTTGACCACAACGTGCCATCACGCGTAAGTCCAAGGGAATACAGATCTTCCCAGGAGTCTGCACAGGAAGCGAGTACAACCACGTCACTGACGCATAGCCAATTCGACTTAAGCGTTGACGGCGAGATACTACCCGTCCCGTCAGATCTGGATGCTGACGCCCCAGCCCTAGAACCAGCTCTAGACGACAGGGCGACACACACGTTGCCATCCACAACCGGAAACCTTGCGGCCGTGTCTGACTGGGTAATGAGCACCGTACCTGTCGCGCCGCCCAGAAGAAGGCGAGGGAGAAACCTGACTGTGACATGCGACGAGAGAGAAGGGAACATAACACCCATGGCTAGCGTCCGATTCTTTAGGGCAGAGCTGCGTCCGGTCGTACAAGAAACAGCGGAGACGCGTGACACAGCAATGTCTCTTCAGGCACCGCCGAGTACCGCCACGGAACTGAATCATCCGCCGATCTCCTTCGGAGCACCAAGCGAGACGTTCCCCATTACATTTGGGGACTTCAACGAAGGAGAAATCGAAAGCTTGTCTTCTGAGCTGCTAACTTTTGGAGACTTCCTACCCGGAGAAGTGGATGACTTGACAGATAGCGACTGGTCCACGTGCTCAGACACGGACGACGAGTTATGACTAGACAGGGCAGGTGGGTATATATTCTCGTCGGACACCGGTCCAGGTCATTTACAACAGAAGTCAGTACGCCAGTCAGTGCTGCCGGTGAACACCCTGGAGGAAGTCCACGAGGAGAAGTGTTACCCACCTAAGTTGGATGAAGTAAAGGAGCAACTATTACTTAAGAAACTCCAGGAGAGTGCATCCATGGCCAACAGAAGCAGGTACCAGTCGCGCAAAGTAGAAAACATGAAAGCAACAATCATCCAGAGACTAAAGAGAGGCTGTAGACTATACTTAATGTCAGAGACCTCAAAAGTCCCTACTTACCGGACCACATATCCGGCGCCTGTGTACTCGCCTCCGATCAACGTCCGACTGTCCAACCCCGAGTCCGCAGTGGCAGCATGCAATGAGTTCCTAGCTAGAAACTATCCAACTGTCTCATCATACCAAATTACCGACGAGTATGATGCATATTTAGACATGGTGGACGGGTCGGAGAGTTGCCTGGATCGAGCGACATTCAATCCGTCAAAACTTAGGAGCTACCCGAAACAGCACGCTTACCATGCGCCCTCCATCAGAAGCGCTGTACCGTCCCCATTCCAGAACACACTACAGAATGTACTGGCAGCAGCCACGAAAAGAAACTGCAACGTCACACAGATGAGGGAATTACCCACTTTGGACTCAGCAGTATTCAACGTGGAGTGTTTTAAAAAATTCGCATGCAACCAAGAATACTGGGAAGAATTTGCTGCCAGCCCTATTAGGATAACAACTGAGAATTTAACAACCTATGTTACTAAACTAAAAGGGCCAAAAGCAGCAGCGCTATTTGCAAAAACCCACAATCTGCTGCCACTGCAGGAAGTACCAATGGATAGGTTCACAGTAGATATGAAAAGGGACGTGAAGGTGACTCCAGGTACAAAGCACACAGAGGAAAGACCTAAGGTGCAGGTTATACAGGCGGCTGAACCCTTGGCGACAGCATACCTATGTGGGATTCACAGAGAGCTGGTTAGGAGGCTGAACGCCGTCCTCCTACCCAATGTACATACACTATTTGATATGTCTGCCGAGGATTTCGATGCCATCATAGCCGCACACTTTAAGCCAGGAGACACTGTTTTAGAAACGGACATAGCCTCCTTTGACAAGAGCCAAGATGATTCACTTGCGCTTACTGCCTTGATGTTGTTAGAAGATTTAGGGGTGGATCACTCCCTGTTGGACTTGATAGAGGCCGCTTTTGGAGAGATTTCCAGCTGTCATCTACCGACAGGTACGCGCTTCAAGTTCGGCGCCATGATGAAATCTGGTATGTTCCTAACTCTGTTCGTCAACACATTGCTAAACATCACCATCGCTAGCCGCGTGCTGGAAGATCGTCTGACAAAATCCGCGTGCGCGGCCTTCATCGGCGACGACAACATAATACATGGAGTCGTCTCCGATGAATTGATGGCAGCCAGATGCGCCACTTGGATGAACATGGAAGTGAAGATCATAGATGCAGTTGTATCCTTGAAAGCCCCTTACTTTTGTGGAGGGTTTATACTGCACGATACTGTGACGGGAACAGCCTGCAGAGTGGCAGACCCGCTAAAAAGGCTATTCAAACTGGGCAAACCGCTAGCGGCAGGTGACGAACAAGATGAAGATAGAAGACGAGCGCTGGCTGACGAAGTGATCAGATGGCAACGAACAGGGCTAATTGATGAGTTGGAGAAAGCGGTATACTCTAGGTATGAAGTGCAGGGTATATCAGTTGTGGTAATGTCCATGGCCACCTTTGCAAGCTCCAGATCTAACTTCGAGAAGCTCAGAGGACCCGTCATAACTTTGTACGGCGGTCCTAAATAGATGGAGTACATCCCAACCCAAACTTTTTACAATAGGAGGTACCAGCCTCGACCCTGGACTCCGCGCCCCACTATCCAAGTAATCAGGCCCAGACCGCGCCCTCAGAGGCAAGCCGGGCAACTTGCCCAGCTGATCTCAGCAGTTAATAAACTGACAATGCGCGCGGTACCCCAACAGAAGCCACGCAGGAATCGGAAGAATAAGAAGCAAAAGCAAAAGCGACAGGCGCCACAAAACAACACAAACCAAAAGAAGCAGCCGCCTAAAAAGAAACCAGCTCAAAAGAAAAAGAAGCCGGGCCGCAGAGAGAGGATGTGCATGAAAATCGAAAATGATTGTATTTTTGAAGTCAAGTATGAAGGTAAGGTAACAGGTTACGCGTGCTTGGTGGGGGACAAAGTAATGAAACCAGCACACGTAAAGGGGACCATCGATAACGCGGACCTGGCCAAACTGGCCTTTAAGCGGTCATCTAAGTATGACCTTGAATGCGCGCAGATACCCGTGCACATGAAGTCCGACGCTTCGAAGTTCACCCATGAGAAACCAGAGGGGTACTACAACTGGCACCACGGAGCAGTACAGTACTCAGGAGGCCGGTTCACCATCCCCACAGGTGCTGGCAAACCAGGGGACAGCGGCAGACCGATCTTCGACAACAAGGGACGCGTGGTGGCCATAGTCTTAGGAGGAGCTAATGAAGGAGCCCGTACAGCCCTCTCGGTGGTGACCTGGAATAAAGACATTGTCACTAAAATCACCCCCGAGGGGGCCGAAGAGTGGAGTCTTGCCATCCCAGTCATGTGCCTGCTGGCAAATACCACGTTCCCCTGCTCCCAGCCCCCTTGCACTCCCTGCTGCTATGAAAGGGAACCAGAGGAAACCCTACGCATGCTTGAGGACAACGTCATGAGACCTGGGTACTATCAGCTGCTACAAGCATCCTTAACATGTTCTCCCCACCGTCAGCGACGCAGTACCAAGGACAACTTCAATGTCTATAAAGCCACAAGACCGTACTTAGCTCACTGTCCCGACTGTGGAGAAGGGCACTCGTGCCATAGTCCCGTAGCATTAGAACGCATCAGAAATGAAGCGACAGACGGGACGCTGAAAATCCAGGTCTCCTTGCAAATCGGAATAAAGACGGATGATAGCCACGATTGGACCAAGCTGCGTTACATGGACAACCACACGCCAGCGGACGCAGAGAGGGCGGGGCTATTTGTAAGAACATCAGCACCGTGCACGATTACTGGAACAATGGGACACTTCATCCTGACCCGATGTCCGAAAGGGGAAACTCTGACGGTGGGATTCACTGACAGTAGGAAGATCAGTCACTCATGTACGCACCCATTTCACCACGACCCTCCTGTGATAGGCCGGGAGAAATTCCATTCCCGACCGCAGCACGGTAAAGAGCTGCCTTGCAGCACGTACGTGCAGAGCACCGCCGCAACTACCGAGGAGATAGAGGTACACATGCCCCCAGACACCCCTGATCGCACATTGATGTCACAACAGTCCGGCAACGTAAAGATCACAGTTAATGGCCAGACGGTGCGGTACAAGTGTAATTGCGGTGGCTCAAATGAAGGACTAATAACTACAGACAAAGTGATTAATAACTGCAAAGTTGATCAATGTCATGCCGCGGTCACCAATCACAAAAAGTGGCAGTACAACTCCCCTCTGGTCCCGCGTAATGCTGAACTTGGGGACCGAAAAGGAAAAATCCACATCCCGTTTCCGCTGGCAAATGTAACATGCAGGGTGCCTAAAGCAAGGAACCCCACCGTGACGTACGGGAAAAACCAAGTCATCATGCTACTGTATCCCGACCACCCAACACTCCTGTCCTACCGGAACATGGGAGAAGAACCAAACTACCAAGAAGAGTGGGTGACGCATAAGAAGGAAGTCGTGCTAACCGTGCCGACTGAAGGGCTCGAGGTCACGTGGGGCAACAACGAGCCGTATAAGTATTGGCCGCAGTTATCTACAAACGGTACAGCCCATGGCCACCCGCATGAGATAATTCTGTATTATTATGAGCTGTACCCTACTATGACTGTAGTAGTTGTGTCAGTGGCCTCGTTCGTACTCCTGTCGATGGTGGGTGTGGCAGTGGGGATGTGCATGTGTGCACGACGCAGATGCATCACACCGTACGAACTGACACCAGGAGCTACCGTCCCTTTCCTGCTTAGCCTAATATGCTGCATCAGAACAGCTAAAGCGGCCACATACCAAGAGGCTGCGGTATACCTGTGGAATGAGCAGCAACCTTTGTTTTGGCTACAAGCCCTTATTCCGCTGGCAGCCCTGATTGTCCTATGCAACTGTCTGAGACTCTTACCATGCTGCTGTAAAACGTTGGCTTTTTTAGCCGTAATGAGCGTCGGTGCCCACACTGTGAGCGCGTACGAACACGTAACAGTGATCCCGAACACGGTGGGAGTACCGTATAAGACTCTAGTCAATAGACCGGGCTACAGTCCCATGGTATTGGAGATGGAACTACTGTCAGTCACTTTGGAGCCAACGCTATCGCTTGATTACATCACGTGCGAGTACAAAACCGTTATCCCGTCTCCGTACGTGAAATGCTGCGGTACAGCAGAGTGCAAGGACAAAAACCTACCTGACTACAGCTGTAAGGTCTTCACCGGCGTCTACCCATTTATGTGGGGCGGAGCCTACTGCTTCTGCGACGCTGAAAACACGCAATTGAGCGAAGCACACGTGGAGAAGTCCGAATCATGCAAAACAGAATTTGCATCAGCATACAGGGCTCATACCGCATCCGCATCAGCTAAGCTCCGCGTCCTTTACCAAGGAAATAACATCACTGTAACTGCCTATGCTAACGGCGACCATGCCGTCACAGTTAAGGACGCCAAATTCATTGTGGGGCCAATGTCTTCAGCCTGGACACCTTTCGACAACAAAATTGTGGTGTACAAAGGTGACGTCTATAACATGGACTACCCGCCCTTTGGCGCAGGAAGACCAGGACAATTTGGCGATATCCAAAGTCGCACACCTGAGAGTAAAGACGTCTATGCTAATACACAACTGGTACTGCAGAGACCGGCTGCGGGTACGGTACATGTGCCATACTCTCAGGCACCATCTGGCTTTAAGTATTGGCTAAAAGAACGAGGGGCGTCGCTGCAGCACACAGCACCATTTGGCTGCCAAATAGCAACAAACCCGGTAAGAGCGGTGAATTGCGCCGTAGGGAACATGCCCATCTCCATCGACATACCGGATGCGGCCTTCATTAGGGTCGTCGACGCGCCCTCTTTAACGGACATGTCGTGCGAGGTACCAGCCTGCACCCATTCCTCAGATTTCGGGGGCGTCGCCATTATTAAATATGCAGCCAGCAAGAAAGGCAAGTGTGCGGTGCATTCGATGACCAACGCCGTCACAATTCGGGAAGCTGAGATAGAAGTTGAAGGGAATTCTCAGCTGCAAATCTCTTTCTCGACGGCCTTGGCCAGCGCCGAATTCCGCGTACAAGTCTGTTCTACACAAGTACACTGTGTAGCCGAGTGCCACCCTCCGAAGGACCACATAGTCAATTACCCGGCGTCACATACCACCCTCGGGGTCCAGGACATTTCCGCTACGGCGCTGTCATGGGTGCAGAAGATCACGGGAGGCGTGGGACTGGTTGTCGCTGTTGCAGCACTGATTCTAATCGTGGTGCTATGCGTGTCGTTCAGCAGGCACTAA
		</sequence>
		<sequence>
			<taxon idref="MH000700|Brazil|PE|Recife|2016-02-04"/>
			ATGGATCCTGTGTACGTGGACATAGACGCTGACAGCGCCTTTTTGAAGGCCCTGCAACGTGCGTACCCCATGTTTGAGGTGGAACCCAGGCAGGTCACACCGAATGACCATGCTAATGCTAGAGCGTTCTCGCATCTAGCTATAAAACTAATAGAGCAGGAAATTGATCCCGACTCAACCATCCTGGACATCGGCAGTGCACCAGCAAGGAGGATGATGTCGGACAGGAAGTACCACTGCGTCTGCCCGATGCGCAGCGCAGAAGATCCCGAGAGACTCGCCAATTATGCGAGAAAGCTAGCATCTGCTGCAGGAAAAGTCCTGGACAGAAACATCTCTGGAAAGATCGGGGACTTACAAGCAGTAATGGCCGTGCCAGACACGGAGACGCCAACATTCTGCTTGCACACAGATGTCTCATGTAGACAGAGAGCAGACGTCGCGATATACCAAGACGTCTATGCTGTACACGCACCCACGTCGCTATACCACCAGGCGATTAAAGGGGTCCGAGTGGCGTACTGGGTAGGGTTCGACACAACCCCGTTCATGTACAATGCCATGGCGGGTGCCTACCCCTCATATTCGACAAACTGGGCAGACGAGCAGGTACTGAAGGCTAAGAACATAGGATTATGTTCAACAGACCTGACGGAAGGTAGACGAGGTAAATTGTCTATTATGAGAGGGAAGAAGCTAAAACCGTGTGACCGTGTGCTGTTCTCAGTAGGGTCAACGCTCTACCCGGAAAGCCGCAAGCTACTTAAGAGCTGGCACTTACCATCGGTGTTCCATCTAAAGGGCAAACTCAGCTTCACATGCCGCTGTGATACAGTGGTTTCGTGCGAGGGCTACGTCGTTAAGAGAATAACGATGAGCCCAGGCCTTTATGGAAAAACCACAGGGTATGCGGTAACCCACCACGCAGACGGATTCTTGATGTGCAAGACTACCGATACGGTTGACGGCGAAAGAGTGTCATTCTCGGTGTGCACATACGTGCCGGCGACCATTTGTGATCAAATGACCGGCATCCTTGCTACAGAAGTCACGCCGGAGGATGCACAGAAGCTGTTGGTGGGGCTGAACCAGAGAATAGTGGTTAACGGCAGAACGCAACGGAATACGAACACCATGAAAAACTATCTGCTTCCCGTGGTCGCCCAAGCCTTCAGTAAGTGGGCAAAGGAGTGCCGGAAAGACATGGAAGATGAAAAACTCCTGGGGGTCAGAGAAAGAACACTGACCTGCTGCTGTCTATGGGCATTCAAGAAGCAGAAAACACACACGGTCTACAAGAGGCCTGATACCCAGTCAATTCAGAAGGTTCAGGCCGAGTTTGACAGCTTTGTGGTACCGAGCCTGTGGTCGTCCGGGTTGTCAATCCCCTTGAGGACTAGAATCAAATGGTTGTTAAGCAAGGTGCCAAAAACCGACCTGATCCCATATAGCGGGGACGCCCAAGAAGCTCGGGACGCAGAAAAAGAAGCAGAGGAAGAACGAGAAGCAGAACTGACTCGTGAAGCCCTACCACCTCTACAGGCAGCACAGGAAGATGTTCAGGTCGAAATCGACGTGGAACAGCTTGAGGACAGAGCGGGTGCAGGAATAATAGAGACTCCTAGAGGAGCTATCAAAGTTACTGCCCAACCAACAGACCACGTCGTGGGAGAGTACCTGGTACTTTCCCCGCAGACCGTACTACGGAGCCAGAAGCTCAGCCTAATTCACGCTTTGGCGGAGCAAGTGAAGACGTGCACGCACAGCGGACGAGTAGGGAGGTACGCGGTCGAAGCGTACGACGGCCGAGTCCTAGTGCCCTCAGGCTATGCAATCTCGCCTGAAGACTTCCAGAGTCTAAGCGAAAGCGCAACGATGGTGTATAACGAAAGAGAGTTCGTAAACAGAAAGCTACACCACATTGCGATGCACGGACCAGCCCTGAACACCGACGAAGAGTCGTATGAGCTGGTGAGGGCAGAGAGGACAGAACACGAGTACGTCTACGATGTGGACCAGAGAAGATGCTGTAAGAAGGAAGAAGCTGCAGGACTGGTACTGGTGGGCGACTTGACTAATCCGCCCTACCACGAATTCGCATATGAAGGACTAAAAATCCGCCCTGCCTGCCCATACAAAATTGCAGTCATAGGAGTCTTCGGAGTACCAGGATCTGGCAAGTCAGCTATTATCAAGAACCTAGTTACCAGGCAAGACCTGGTGACTAGCGGAAAGAAAGAAAACTGCCAAGAAATCACCACCGACGTGATGAGACAGAGAGGTCTAGAGATATCTGCACGTACGGTTGACTCGCTGCTCTTGAATGGATGCAACAGGCCAGTCGACGTGTTGTACGTAGACGAGGCGTTTGCGTGCCACTCTGGAACGTTACTTGCTTTGATCGCCTTGGTTAGACCAAGGCAGAAAGTTGTACTCTGTGGTGACCCGAAGCAGTGCGGCTTCTTCAATATGATGCAGATGAAAGTCAACTATAATCACAACATCTGCACCCAAGTGTACCACAAAAGTATCTCCAGGCGGTGTACACTGCCTGTGACCGCCATTGTGTCATCGTTGCATTACGAAGGCAAAATGCGCACTACGAATGAGTACAACAAGCCGATTGTAGTGGACACTACAGGCTCAACAAAACCTGACCCTGGAGATCTCGTGTTAACGTGCTTCAGAGGGTGGGTTAAACAACTGCAAATTGACTATCGTGGATACGAGGTCATGACAGCAGCCGCATCCCAAGGGTTAACCAGAAAAGGAGTTTATGCAGTTAGGCAAAAAGTTAATGAAAACCCGCTCTATGCATCAACGTCAGAGCACGTCAACGTACTCCTAACACGTACGGAAGGTAAACTGGTATGGAAGACACTTTCCGGTGACCCGTGGATAAAGACGCTGCAGAACCCACCGAAAGGAAACTTCAAAGCAACTATCAAGGAGTGGGAGGTGGAGCATGCATCAATAATGGCGGGCATCTGCAGTCACCAAATGACCTTTGATACATTCCAAAACAAAGCCAATGTTTGTTGGGCTAAGAGCTTGGTCCCTATCCTCGAAACAGCGGGGATAAAACTAAATGATAGGCAGTGGTCCCAGATAATTCAAGCCTTCAAAGAAGATAAAGCATACTCACCTGAAGTAGCCCTGAATGAAATATGCACGCGCATGTATGGGGTGGATTTAGACAGTGGGCTATTTTCTAAACCATTGGTGTCTGTGTATTACGCGGATAACCACTGGGATAATAGGCCTGGAGGGAAGATGTTCGGATTCAACCCCGAGGCAGCATCCATTCTAGAAAGAAAGTATCCATTCACAAAAGGGAAGTGGAACATCAACAAGCAGATCTGCGTGACCACCAGGAGGATAGAAGACTTTAACCCTACCACCAATATTATACCGGCCAATAGGAGACTACCACACTCATTAGTGGCCGAACACCGCCCAGTAAAAGGGGAAAGAATGGAATGGCTGGTTAATAAGATAAACGGCCACCACGTGCTCCTGGTCAGTGGCTATAATCTTGTACTGCCTACTAAGAGAGTCACTTGGGTAGCGCCACTAGGTGTCCGCGGAGCGGACTACACATACAACCTAGAGTTGGGTCTGCCAGCAACGCTTGGCAGGTATGACCTAGTGGTCATAAACATCCACACACCTTTTCGCATACACCATTACCAACAGTGCGTAGACCACGCAATGAAACTGCAAATGCTCGGGGGTGACTCATTGAGACTGCTCAAACCGGGTGGCTCTCTATTGATCAGAGCATATGGTTACGCAGATAGAACCAGTGAACGAGTCATCTGCGTGTTGGGACGCAAGTTCAGATCGTCTAGAGCGTTGAAACCACCATGTGTCACCAGCAACACTGAGATGTTTTTCCTATTCAGCAACTTTGACAATGGCAGAAGGAATTTCACAACTCATGTCATGAATAATCAACTGAATGCAGCCTTTGTAGGACAGGCCACCCGAGCAGGATGTGCACCGTCGTACCGGGTAAAACGCATGGACATCGCGAAGAACGATGAAGAGTGCGTAGTTAACGCCGCTAACCCTCGCGGGTTACCGGGTGACGGTGTTTGCAAGGCAGTATACAAAAAATGGCCGGAGTCCTTTAAGAATAGTGCAACACCAGTGGGAACCGCAAAAACAGTCATGTGCGGTACGTATCCAGTAATCCACGCCGTTGGACCGAACTTCTCTAATTATTTGGAATCTGAAGGGGACCGGGAATTGGCAGCTGCCTATCGAGAAGTTGCAAAGGAAGTAACTAGACTGGGAGTAAATAGTGTAGCTATACCTCTCCTCTCCACAGGTGTATACTCAGGAGGGAAAGATAGGCTGACCCAGTCACTGAACCACCTCTTCACAGCCATGGACTCGACGGATGCAGACGTGGTCATCTACTGTCGCGACAAAGAATGGGAGAAGAAAATATCCGAGGCCATACAGATGCGGACTCAAGTGGAGTTGCTGGATGAGCACATCTCCATAGACTGCGATATTGTTCGCGTGCACCCTGACAGCAGCTTGGCAGGCAGAAAAGGATACAGCACCACGGAAGGCGCACTGTACTCATATCTAGAAGGGACTCGTTTTCACCAGACGGCAGTGGACATGGCAGAGATATATACTATGTGGCCAAAGCAAACAGAGGCCAACGAGCAAGTCTGCCTATATGCCCTGGGGGAAAGTATTGAATCGATCAGGCAGAAATGCCCGGTGGATGATGCAGATGCATCGTCTCCTCCAAAAACTGTCCCGTGCCTTTGCCGTTACGCCATGACTCCGGAACGCGTCACCCGACTTCGCATGAACCACGTCACAAGTATAATTGTGTGTTCCTCGTTTCCCCTTCCAAAGTACAAAATAGAAGGAGTGCAAAAAGTCAAATGCTCTAAGGTAATGCTATTTGACCACAACGTGCCATCACGCGTAAGTCCAAGGGAATATAGATCTTCCCCGGAGGCTGCACAGGAAGCGAGTACAACCACGTCACTGACGCATAGCCAATTCGACCTAAGCGTTGACGGCGAGATACTACCCGTCCCGTCAGATCTGGATGCTGACGCCCCAGCCCTAGAACCAGCTCTAGACGACAGGGCGACACACACGTTGCCATCCACAACCGGAAACCTTGCGGCCGTGTCTGACTGGGTAATGAGCACCGTACCTGTCGCGCCGCCCAGAAGAAGGCGAGGGAGAAACCTGACTGTGACATGCGACGAGAGAGAAGGGAACATAACACCCATGGCTAGCGTCCGATTCTTTAGGGCAGAGCTGCGTCCGGTCGTACAAGAAACAGCGGAGACGCGTGACACAGCAATGTCTCTTCAGGCACCGCCGAGTACCGCCACGGAACTGAATCATCCGCCGATCTCCTTCGGAGCACCAAGCGAGACGTTCCCCATTACATTTGGGGACTTCAACGAAGGAGAAATCGAAAGCTTGTCTTCTGAGCTGCTAACTTTTGGAGACTTCCTACCCGGAGAAGTGGATGACTTGACAGATAGCGACTGGTCCACGTGCTCAGACACGGACGACGAGTTATGACTAGACAGGGCAGGTGGGTATATATTCTCGTCGGACACCGGTCCAGGTCATTTACAACAGAAGTCAGTACGCCAGTCAGTGCTGCCGGTGAACACCCTGGAGGAAGTCCACGAGGAGAAGTGTTACCCACCTAAGTTGGATGAAGTAAAGGAGCAACTATTACTTAAGAAACTCCAGGAGAGTGCATCCATGGCCAACAGAAGCAGGTACCAGTCGCGCAAAGTAGAAAACATGAAAGCAACAATCATCCAGAGACTAAAGAGAGGCTGTAGACTATACTTAATGTCAGAGACCTCAAAAGTCCCTACTTACCGGACCACATATCCGGCGCCTGTGTACTCGCCTCCGATCAACGTCCGACTGTCCAACCCCGAGTCCGCAGTGGCAGCATGCAATGAGTTCCTAGCTAGAAACTATCCAACTGTCTCATCATACCAAATTACCGACGAGTATGATGCATATTTAGACATGGTGGACGGGTCGGAGAGTTGCCTGGATCGAGCGACATTCAATCCGTCAAAACTTAGGAGCTACCCGAAACAGCACGCTTACCATGCGCCCTCCATCAGAAGCGCTGTACCGTCCCCATTCCAGAACACACTACAGAATGTACTGGCAGCAGCCACGAAAAGAAACTGCAACGTCACACAGATGAGGGAATTACCCACTTTGGACTCAGCAGTATTCAACGTGGAGTGTTTTAAAAAATTCGCATGCAACCAAGAATACTGGGAAGAATTTGCTGCCAGCCCTATTAGGATAACAACTGAGAATTTAACAACCTATGTTACTAAACTAAAAGGGCCAAAAGCAGCAGCGCTATTTGCAAAAACCCACAATCTGCTGCCACTGCAGGAAGTACCAATGGATAGGTTCACAGTAGATATGAAAAGGGACGTGAAGGTGACTCCAGGTACAAAGCACACAGAGGAAAGACCTAAGGTGCAGGTTATACAGGCGGCTGAACCCTTGGCGACAGCATACCTATGTGGGATTCACAGAGAGCTGGTTAGGAGGCTGAACGCCGTCCTCCTACCCAATGTACATACACTATTTGATATGTCTGCCGAGGATTTCGATGCCATCATAGCCGCACACTTTAAGCCAGGAGACACTGTTTTAGAAACGGACATAGCCTCCTTTGACAAGAGCCAAGATGATTCACTTGCGCTTACTGCCTTGATGTTGTTAGAAGATTTAGGGGTGGATCACTCCCTGTTGGACTTGATAGAGGCCGCTTTTGGAGAGATTTCCAGCTGTCATCTACCGACAGGTACGCGCTTCAAGTTCGGCGCCATGATGAAATCTGGTATGTTCCTAACTCTGTTCGTCAACACATTGCTAAACATCACCATCGCTAGCCGCGTGCTGGAAGATCGTCTGACAAAATCCGCGTGCGCGGCCTTCATCGGCGACGACAACATAATACATGGAGTCGTCTCCGATGAATTGATGGCAGCCAGATGCGCCACTTGGATGAACATGGAAGTGAAGATCATAGATGCAGTTGTATCCTTGAAAGCCCCTTACTTTTGTGGAGGGTTTATACTGCACGATACTGTGACGGGAACAGCCTGCAGAGTGGCAGACCCGCTAAAAAGGCTATTCAAACTGGGCAAACCGCTAGCGGCAGGTGACGAACAAGATGAAGATAGAAGACGAGCGCTGGCTGACGAAGTGATCAGATGGCAACGAACAGGGCTAATTGATGAGTTGGAGAAAGCGGTATACTCTAGGTATGAAGTGCAGGGTATATCAGTTGTGGTAATGTCCATGGCCACCTTTGCAAGCTCCAGATCTAACTTCGAGAAGCTCAGAGGACCCGTCATAACTTTGTACGGCGGTCCTAAATAGATGGAGTACATCCCAACCCAAACTTTTTACAATAGGAGGTACCAGCCTCGACCCTGGACTCCGCGCCCCACTATCCAAGTAATCAGGCCCAGACCGCGCCCTCAGAGGCAAGCCGGGCAACTTGCCCAGCTGATCTCAGCAGTTAATAAACTGACAATGCGCGCGGTACCCCAACAGAAGCCACGCAGGAATCGGAAGAATAAGAAGCAAAAGCAAAAGCGACAGGCGCCACAAAACAACACAAACCAAAAGAAGCAGCCGCCTAAAAAGAAACCAGCTCAAAAGAAAAAGAAGCCGGGCCGCAGAGAGAGGATGTGCATGAAAATCGAAAATGATTGTATTTTTGAAGTCAAGTATGAAGGTAAGGTAACAGGTTACGCGTGCTTGGTGGGGGACAAAGTAATGAAACCAGCACACGTAAAGGGGACCATCGATAACGCGGACCTGGCCAAACTGGCCTTTAAGCGGTCATCTAAGTATGACCTTGAATGCGCGCAGATACCCGTGCACATGAAGTCCGACGCTTCGAAGTTCACCCATGAGAAACCAGAGGGGTACTATAACTGGCACCACGGAGCAGTACAGTACTCAGGAGGCCGGTTCACCATCCCCACAGGTGCTGGCAAACCAGGGGACAGCGGCAGACCGATCTTCGACAACAAGGGACGCGTGGTGGCCATAGTCTTAGGAGGAGCTAATGAAGGAGCCCGTACAGCCCTCTCGGTGGTGACCTGGAATAAAGACATTGTCACTAAAATCACCCCCGAGGGGGCCGAAGAGTGGAGTCTTGCCATCCCAGTCATGTGCCTGCTGGCAAATACCACGTTCCCCTGCTCCCAGCCCCCTTGCACTCCCTGCTGCTATGAAAGGGAACCAGAGGAAACCCTACGCATGCTTGAGGACAACGTCATGAGACCTGGGTACTATCAGCTGCTACAAGCATCCTTAACATGTTCTCCCCACCGTCAGCGACGCAGTACCAAGGACAACTTCAATGTCTATAAAGCCACAAGACCGTACTTAGCTCACTGTCCCGACTGTGGAGAAGGGCACTCGTGCCATAGTCCCGTAGCATTAGAACGCATCAGAAATGAAGCGACAGACGGGACGCTGAAAATCCAGGTCTCCTTGCAAATCGGAATAAAGACGGATGATAGCCACGATTGGACCAAGCTGCGTTACATGGACAACCACACGCCAGCGGACGCAGAGAGGGCGGGGCTATTTGTAAGAACATCAGCACCGTGCACGATTACTGGAACAATGGGACACTTCATCCTGACCCGATGTCCGAAAGGGGAAACTCTGACGGTGGGATTCACTGACAGTAGGAAGATCAGTCACTCATGTACGCACCCATTTCACCACGACCCTCCTGTGATAGGCCGGGAGAAATTCCATTCCCGACCGCAGCACGGTAAAGAGCTGCCTTGCAGCACGTACGTGCAGAGCACCGCCGCAACTACCGAGGAGATAGAGGTACACATGCCCCCAGACACCCCTGATCGCACATTGATGTCACAACAGTCCGGCAACGTAAAGATCACAGTTAATGGCCAGACGGTGCGGTACAAGTGTAATTGCGGTGGCTCAAATGAAGGACTAATAACTACAGACAAAGTGATTAATAACTGCAAAGTTGATCAATGTCATGCCGCGGTCACCAATCACAAAAAGTGGCAGTACAACTCCCCTCTGGTCCCGCGTAATGCTGAACTTGGGGACCGAAAAGGAAAAATCCACATCCCGTTTCCGCTGGCAAATGTAACATGCAGGGTGCCTAAAGCAAGGAACCCCACCGTGACGTACGGGAAAAACCAAGTCATCATGCTACTGTATCCCGACCACCCAACACTCCTGTCCTACCGGAACATGGGAGAAGAACCAAACTACCAAGAAGAGTGGGTGACGCATAAGAAGGAAGTCGTGCTAACCGTGCCGACTGAAGGGCTCGAGGTCACGTGGGGCAACAACGAGCCGTATAAGTATTGGCCGCAGTTATCTACAAACGGTACAGCCCATGGCCACCCGCATGAGATAATTCTGTATTATTATGAGCTGTACCCTACTATGACTGTAGTAGTTGTGTCAGTGGCCTCGTTCGTACTCCTGTCGATGGTGGGTGTGGCAGTGGGGATGTGCATGTGTGCACGACGCAGATGCATCACACCGTACGAACTGACACCAGGAGCTACCGTCCCTTTCCTGCTTAGCCTAATATGCTGCATCAGAACAGCTAAAGCGGCCACATACCAAGAGGCTGCGGTATACCTGTGGAATGAGCAGCAACCTTTGTTTTGGCTACAAGCCCTTATTCCGCTGGCAGCCCTGATTGTCCTATGCAACTGTCTGAGACTCTTACCATGCTGCTGTAAAACGTTGGCTTTTTTAGCCGTAATGAGCGTCGGTGCCCACACTGTGAGCGCGTACGAACACGTAACAGTGATCCCGAACACGGTGGGAGTACCGTATAAGACTCTAGTCAATAGACCGGGCTACAGTCCCATGGTATTGGAGATGGAACTACTGTCAGTCACTTTGGAGCCAACGCTATCGCTTGATTACATCACGTGCGAGTACAAAACCGTTATCCCGTCTCCGTACGTGAAATGCTGCGGTACAGCAGAGTGCAAGGACAAAAACCTACCTGACTACAGCTGTAAGGTCTTCACCGGCGTCTACCCATTTATGTGGGGCGGAGCCTACTGCTTCTGCGACGCTGAAAACACGCAATTGAGCGAAGCACACGTGGAGAAGTCCGAATCATGCAAAACAGAATTTGCATCAGCATACAGGGCTCATACCGCATCCGCATCAGCTAAGCTCCGCGTCCTTTACCAAGGAAATAACATCACTGTAACTGCCTATGCTAACGGCGACCATGCCGTCACAGTTAAGGACGCCAAATTCATTGTGGGGCCAATGTCTTCAGCCTGGACACCTTTCGACAACAAAATTGTGGTGTACAAAGGTGACGTCTATAACATGGACTACCCGCCCTTTGGCGCAGGAAGACCAGGACAATTTGGCGATATCCAAAGTCGCACACCTGAGAGTAAAGACGTCTATGCTAATACACAACTGGTACTGCAGAGACCGGCTGCGGGTACGGTACATGTGCCATACTCTCAGGCACCATCTGGCTTTAAGTATTGGCTAAAAGAACGAGGGGCGTCGCTGCAGCACACAGCACCATTTGGCTGCCAAATAGCAACAAACCCGGTAAGAGCGGTGAATTGCGCCGTAGGGAACATGCCCATCTCCATCGACATACCGGATGCGGCCTTCATTAGGGTCGTCGACGCGCCCTCTTTAACGGACATGTCGTGCGAGGTACCAGCCTGCACCCATTCCTCAGATTTCGGGGGCGTCGCCATTATTAAATATGCAGCCAGCAAGAAAGGCAAGTGTGCGGTGCATTCGATGACCAACGCCGTCACAATTCGGGAAGCTGAGATAGAAGTTGAAGGGAATTCTCAGCTGCAAATCTCTTTCTCGACGGCCTTGGCCAGCGCCGAATTCCGCGTACAAGTCTGTTCTACACAAGTACACTGTGTAGCCGAGTGCCACCCTCCGAAGGACCACATAGTCAATTACCCGGCGTCACATACCACCCTCGGGGTCCAGGACATTTCCGCTACGGCGCTGTCATGGGTGCAGAAGATCACGGGAGGCGTGGGACTGGTTGTCGCTGTTGCAGCACTGATTCTAATCGTGGTGCTATGCGTGTCGTTCAGCAGGCACTAA
		</sequence>
		<sequence>
			<taxon idref="MK752956|Brazil|BA|Ipecaeta|2017-08-30"/>
			-----------------------------------------------------------------------------------------------------------------------------------------------------------------------------------------------------------------------------------------------CGTCTGCCCGATGCGCAGCGCAGAAGATCCCGAGAGACTCGCCAATTATGCGAGAAAGCTAGCATCTGCTGCAGGAAAAGTCCTGGACAGAAACATCTCTGGAAAGATCGGGGACTTACAAGCAGTAATGGCCGTGCCAGACACGGAGACGCCAACATTCTGCTTGCACACAGATGTCTCATGTAGACAGAGAGCAGACGTCGCGATATACCAAGACGTCTATGCTGTACACGCACCCACGTCGCTATACCACCAGGCGATTAAAGGGGTCCGAGTGGCGTACTGGGTAGGGTTCGACACAACCCCGTTCATGTACAATGCCATGGCGGGTGCCTACCCCTCATATTCGACAAACTGGGCAGACGAGCAGGTACTGAAGGCTAAGAACATAGGATTATGTTCAACAGACCTGACGGAAGGTAGACGAGGTAAATTGTCTATTATGAGAGGGAAGAAGCTAAAACCGTGTGACCGTGTGCTGTTCTCAGTAGGGTCAACGCTCTACCCGGAAAGCCGCAAGCTACTTAAGAGCTGGCACTTACCATCGGTGTTCCATCTAAAGGGCAAACTCAGCTTCACATGCCGCTGTGATACAGTGGTTTCGTGCGAGGGCTACGTCGTTAAGAGAATAACGATGAGCCCAGGCCTTTATGGAAAAACCACAGGGTATGCGGTAACCCACCACGCAGACGGATTCTTGATGTGCAAGACTACCGACACGGTTGACGGCGAAAGAGTGTCATTCTCGGTGTGCACATACGTGCCGGCGACCATTTGTGATCAAATGACCGGCATCCTTGCTACAGAAGTCACGCCGGAGGATGCACAGAAGCTGTTGGTGGGGCTGAACCAGAGAATAGTGGTTAACGGCAGAACGCAACGGAATACGAACACCATGAAAAACTATCTGCTTCCCGTGGTCGCCCAAGCCTTCAGTAAGTGGGCAAAGGAGTGCCGGAAAGACATGGAAGATGAAAAACTCCTGGGGGTCAGAGAAAGAACACTGACCTGCTGCTGTCTATGGGCATTCAAGAAGCAGAAAACACACACGGTCTACAAGAGGCCTGATACCCAGTCAATTCAGAAGGTTCAGGCCGAGTTTGACAGCTTTGTGGTACCGAGCCTGTGGTCGTCCGGGTTGTCAATCCCCTTGAGGACTAGAATCAAATGGTTGTTAAGCAAGGTGCCAAAAACCGACCTGATCCCATATAGCGGGGACGCCCAAGAAGCCCGGGACGCAGAAAAAGAAGCAGAGGAAGAACGAGAAGCAGAACTGACTCGTGAAGCCCTACCACCTCTACAGGCAGCACAGGAAGATGTTCAGGTCGAAATCGACGTGGAACAGCTTGAGGACAGAGCGGGTGCAGGAATAATAGAGACTCCTAGAGGAGCTATCAAAGTTACTGCCCAACCAACAGACCACGTCGTGGGAGAGTACCTGGTACTTTCCCCGCAGACCGTACTACGGAGCCAGAAGCTCAGCCTAATTCACGCTTTGGCGGAGCAAGTGAAGACGTGCACGCACAGCGGACGAGCAGGGAGGTACGCGGTCGAAGCGTACGACGGCCGAGTCCTAGTGCCCTCAGGCTATGCAATCTCGCCTGAAGACTTCCAGAGTCTAAGCGAAAGCGCAACGATGGTGTATAACGAAAGAGAGTTCGTAAACAGAAAGCTACACCACATTGCGATGCACGGACCAGCCCTGAACACCGACGAAGAGTCGTATGAGCTGGTGAGGGCAGAGAGGACAGAACACGAGTACGTCTACGATGTGGACCAGAGAAGATGCTGTAAGAAGGAAGAAGCTGCAGGACTGGTACTGGTGGGCGACTTGACTAATCCGCCCTACCACGAATTCGCATATGAAGGGCTAAAAATCCGCCCTGCCTGCCCATACAAAATTGCAGTCATAGGAGTCTTCGGAGTACCAGGATCTGGCAAGTCAGCTATTATCAAGAACCTAGTTACCAGGCAAGACCTGGTGACTAGCGGAAAGAAAGAAAACTGCCAAGAAATCACCACCGACGTGATGAGACAGAGAGGTCTAGAGATATCTGCACGTACGGTTGACTCGCTGCTCTTGAATGGATGCAACAGGCCAGTCGACGTGTTGTACGTAGACGAGGCGTTTGNG------------------------------------------------------------------------------------------------------------------------------------TGCNNNNNNNNNNNNNNNNNNNNNNNNNNNNNNNNNNNNNNNNNNNNNNNNNNNNNNNNNNNNNNNNNNNNNNNNNNNNNNNNNNNNNNNNNNNNNNNNNNNNAGTACAACAAGCCGATTGTAGTGGACACTACAGGCTCAACAAAACCTGACGCTGGAGATCTCGTGTTAACGTGCTTCAGAGGGTGGGTTAAACAACTGCAAATTGACTATCGTGGATACGAGGTCATGACAGCAGCCGCATCCCAAGGGTTAACCAGAAAAGGAGTTTATGCAGTTAGGCAAAAAGTTAATGAAAACCCGCTCTATGCATCAACGTCAGAGCACGTCAACG----------------------------------------------------------------------------------------------------------------------------------------------------NNNNNNNNNNNNNNNNNNNNNNNNNNNNNNNNNNNNNNNNNNNNNNNNNNNNNNNNNNNNNNNNNNNNNNNNNNNNNNNNNNNNNNNNNNNNNNNNNNNNAATGATAGGCAGTGGTCCCAGATAATTCAAGCCTTCAAAGAAGATAAAGCATACTCACCTGAAGTAGCCCTGAATGAAATATGCACGCGCATGTATGGGGTGGATTTAGACAGTGGGCTATTTTCTAAACCATTGGTGTCTGTGTATTACGCGGATAACCACTGGGATAATAGGCCTGGAGGGAAGATGTTCGGATTCAACCCCGAGGCAGCATCCATTCTAGAAAGAAAGTATCCATTCACAAAAGGGAAGTGGAACATCAACAAG-------------------------------------------------------------------------------------------------------------------------------------------------------------------------------------------------------NNNNNNNNNNNNNNNNNNNNNNNNNNNNNNNNNNNNNNNNNNNNNNNNNNNNNNNNNNNNNNNNNNNNNNNNNNNNNNNNNNNNNNNNNNNNNNNNNNNNCATNAACANNNACACACCNNNNCGCATACACCATTACCAACANNNNNTAGACCNCGCAATGAAACTGCAAATGCTCNGGGGTGACTCATTGAGACTGCTCAAACCGGGTGGNNCTCNATTGATCAGAGCATATGGTTACGCAGATAGAACCAGTGAACGAGTCATCTGCGTGTTGGGACGCAAGTTCAGATCGTCTAGAGCGTTGAAACCACCATGTGTCACCAGCAACACTGAGATGTTTTTCCTATTCAGCAACTTTGACAATGGCAGAAGGAATTTCACAACTCATGTCATGAATAATCAACTGAATGCAGCCTTTGTAGGACAGGCCACCCGAGCAGGATGTGCACCGTCGTACCGGGTAAAACGCATGGACATCGCGAAGAACGATGNAGNGTGC----------------------------------------------------------------------------------------------------------------------------------------------------------------------------------------------------------------------------------------------------------------------------------------------NNNNNNNNNNNNNNNNNNNNNNNNNNNNNNNNNNNNNNNNNNNNNNNNNNNNNNNNNNNNNNNNNNNNNNNNNNNNNNNNNNNNNNNNNNNNNNNNNNNNATNGGAGAAGNAAATATCCGAGGCCATACAGATGCGGACTCAAGTGGAGTTGCTGGATGAGCACATCTCCATAGACTGCGATATTGTTCGCGTGCACCCTGACAGCAGCTTGGCAGGCAGAAAAGGATACAGCACCACGGAAGGNNNNNNNNNNNNNNNNNNNNNNNNNNNNNNNNNNNNNNNNNNGGCAGTGGACATGGCAGAGATATATACTATGTGGCCAAAGCAAACAGAGGCCAACGAGCAAGTCTGCCTATATGCCCTGGGGGAAAGTATTGAATCGATCAGGCAGAAATGCCCGGTGGATGATGCAGATGCATCGTCTCCTCCAAAAACTGTCCCGTGCCTTTGCCGTTACGCCATGACTCCGGAACGCGTCACCCGACTTCGCATGAACCACGTCACAAGTATAATTGTGTGTTCCTCGTTTCCCCTTCCAAAGTACAAAATAGAAGGAGTGCAAAAAGTCAAATGCTCTAAGGTAATGCTATTTGACCACAACGTGCCATCACGCGTAAGTCCAAGGGAATATAGATCTTCCCCGGAGGCTGCACAGGAAGCGAGTACAACCACGTCACTGACGCATAGCCAATTCGACCTAAGCGTTGACGGCGAGATACTACCCGTCCCGTCAGATCTGGATGCTGACGCCCCAGCCCTAGAACCAGCTCTAGACGACAGGGCGACACACACGTTGCCATCCACAACCGGAAACCTTGCGGCCGTGTCTGACTGGGTAATGAGCACCGTACCTGTCGCGCCGCCCAGAAGAAGGCGAGGGAGAAACCTGACTGTGACATGCGACGAGAGAGAAGGGAACATAACACCCATGGCTAGCGTCCGATTCTTTAGGGCAGAGCTGCGTCCGGTCGTACAAGAAACAGCGGAGACGCGTGACACAGCAATGTCTCTTCAGGCACCGCCGAGTACCGCCACGGAACTGAATCATCCGCCGATCTCCTTCGGAGCACCAAGCGAGACGTTCCCCATTACATTTGGGGACTTCAACGAAGGAGAAATCGAAAGCTTGTCTTCTGAGCTGCTAACTTTCGGAGACTTCCTACCCGGAGAAGTGGATGACTTGACAGATAGCGACTGGTCCACGTGCTCAGACACGGACGACGAGTTATGACTAGACAGGGCAGGTGGGTATATATTCTCGTCGGACACCGGTCCAGGTCATTTACAACAGAAGTCAGTACGCCAGTCAGTGCTGCCGGTGAACACCCTGGAGGAAGTCCACGAGGAGAAGTGTTACCCACCTAAGTTGGATGAAGTAAAGGAGCAACTATTACTTAAGAAACTCCAGGAGAGTGCATCCATGGCCAACAGAAGCAGGTACCAGTCGCGCAAAGTAGAAAACATGAAAGCAACAATCATCCAGAGACTAAAGAGAGGCTGTAGACTATACTTAATGTCAGAGACCTCAAAAGTCCCTACTTACCGGACCACATATCCGGCGCCTGTGTACTCGCCTCCGATCAACGTCCGACTGTCCAACCCCGAGTCCGCAGCGGCGGCATGCAATGAGTTCCTAGCTAGAAACTATCCAACTGTCTCATCATACCAAATTACCGACGAGTATGATGCATATTTAGACATGGTGGACGGGTCGGAGAGTTGCCTGGATCGAGCGACATTCAATCCGTCAAAACTTAGGAGCTACCCGAAACAGCACGCTTACCATGCGCCCTCCATCAGAAGCGCTGT----------------------------------------------------------------------------------------------------------------------------------------------------------------NNNNNNNNNNNNNNNNNNNNNNNNNNNNNNNNNNNNNNNNNNNNNNNNNNNNNNNNNNNNNNNNNNNNNNNNNNNNNNNNNNNNNNNNNNNNNNNNNNNNATCTGCTGCCACTGCAGGAAGTACCAATGGATAGGTTCACAGTAGATATGAAAAGGGACGTGAAGGTGACTCCTGGTACAAAGCACACAGAGGAAAGACCTAAGGTGCAGGTTATACAGGCGGCTGAACCCTTGGCGACAGCATACCTATGTGGGATTCACAGAGAGCTGGTTAGGAGGCTGAACGCCGTCCTCCNACCCAATGTACATACACTATTTGATATGTCTGCCGAGGATTTCGATGCCATCATAGCCGCACACTTTAAGCCAGGAGACACTGTTTTAGAAACGGACATAGCCTCCTTTGACAAGAGCCAAGATGATTCACTTGCGCTTACTGCCTTGATGTTGTTAGAAGATTTAGGGGTGGATCACTCCCTGTTGGACTTGATAGAGGCCGCTTTTGGAGAGATTTCCAGCTGTCANNNNNNNNNNNNNNNNNNNNNNNNNNNNGGCGCCATGATGAAATCTGGTATGTTCCTAACTCTGTTCGTCAACACATTGCTAAACATCACCATCGCTAGCCGCGTGCTGGAAGATCGTCTGACAAAATCCGCGTGCGCGGCCTTCATCGGCGACGACAACATAATACATGGAGTCGTCTCCGATGAATTGATGGCAGCCAGATGCGCCACTTGGATGAACATGGAAGTGAAGATCATAGATGCAGTTGTATCCTTGAAAGCCCCTTACTTTTGTGGANGGTTTATACTGCACGATACTGTGACGGGAACAGCCTGCAGAGTGGCAGACCCGCTAAAAAGGCTATTCAAACTGGGCAAACCGCTAGCGGCAGGTGACGAACAAGATGAAGATAGAAGACGAGCGCTGGCTGACGAAGTGATCAGATGGCAACGAACAGGGCTAATTGATGAGTTGGAGAAAGCGGTATACTCTAGGTATGAAGTGCAGGGTATATCAGTTGTGGTAATGTCCATGGCCACCTTTGCAAGCTCCAGATCTAACTTCGAGAAGCTCAGAGGACCC---------------------------------------------------------------------NNNNNNNNNNNNNNNNNNNNNNNNNNNNNNNNNNNNNNNNNNNNNNNNNNNNNNNNNNNNNNNNNNNNNNNNNNNNNNNNNNNNNNNNNNNNNNNNNNNNCAGTTAATAAACTGACAATGCGCGCGGTACCCCAACAGAAGCCACGCAGGAATCGGAAGAATAAGAAGCAAAAGCAAAAGCGACAGGCGCCACAAAACAACACAAACCAAAAGAAGCAGCCGCCTAAAAAGAAACCAGCTCAAAAGAAAAAGAAGCCGGGCCGCAGAGAGAGGATGTGCATGAAAATCGAAAATGATTGTATTTTTGAAGTCAAGTATGAAGGTAAGGTAACAGGTTACGCGTGCTTGGTGGGGGACAAAGTAATGAAACCAGC--------------------------------------------------------------------------------------------------------------------------------------------------------NNNNNNNNNNNNNNNNNNNNNNNNNNNNNNNNNNNNNNNNNNNNNNNNNNNNNNNNNNNNNNNNNNNNNNNNNNNNNNNNNNNNNNNNNNNNNNNNNNNNACGCGTGGTGGCCATAGTCTTAGGAGGAGCTAATGAAGGAGCCCGTACAGCCCTCTCGGTGGTGACCTGGAATAAAGACATTGTCACTAAAATCACCCCCGAGGGGGCCGAAGAGTGGAGTCTTGCCATCCCAGTCATGTGCCTGCTGGCAAATACCACGTTCCCCTGCTCCCAGCCCCCTTGCACTCCCTGCTGCTATGAAAGGGAACCAGAGGAAACCCTACGCATGCTTGAGGACAACGTCATGAGACCTGGGTACTATCAGCTGCTACAAGCA---------------------------------------------------------------------------------------------------------------TNNNNNNNNNNNNNNNNNNNNNNNNNNNNNNNNNNNNNNNNNNNNNNNNNNNNNNNNNNNNNNNNNNNNNNNNNNNNNNNNNNNNNNNNNNNNNNNNNNNNTAGCCACGATTGGACCAAGCTGCGTTACATGGACAACCACACGCCAGCGGACGCAGAGAGGGCGGGGCTATTTGTAAGAACATCAGCACCGTGCACGATTACTGGAACAATGGGACACTTCATCCTGACCCGATGTCCGAAAGGGGAAACTCTGACGGTGGGATTCACTGACNGTAGGAAGATCAGTCACTCATGTACGCACCCATTTCACCATGACCCTCCTGTGATAGGCCGGGAGAAATTCCATTCCCGACCGCAGCACNNNNNNGAGCTGCCTTGCAGCACGTACGTGCAGAGCACCGCCGCAACTACCGAGGAGATAGAGGTACACATGCCCCCAGACACCCCTGATCGCACATTGATGTCACAACAGTCCGGCAACGTAAAGATCACAGTTAATGGCCAGACGGTGCGGTACAAGTGTAATTGCGGTGGCTCAAATGAAGGACTAATAACTACAGACAAAGTGATTAATAACTGCAAAGTTGATCAATGTCATGCCGCGGTCACCAATCACAAAAAGTGGCAGTACAACTCCCCTCTGGTCCCGCGTAATGCTGAACTTGGGGACCGAAAAGGAAAAATCCACATCCCGTTTCCGCTGGCAAATGTAACATGCAGGGTGCCTAAAGCAAGGAACCCCACCGTGACGTACGGGAAAAACCAAGTCATCATGCTACTGTATCCCGACCACCCAACACTCCTGTCCTACCGGAACATGGGAGAAGAACCAAACTACCAAGAAGAGTGGGTGACACATAAGAAGGAAGTCGTGCTAACCGTGCCGACTGAAGGGCTCGAGGTCACGTGGGGTAACAACGAGCCGTATAAGTATTGGCCGCAGTTATCTACAAACGGTACAGCCCATGGCCACCCGCATGAGATAATTCTGTATTATTATGAGCTGTACCCTACTATGACTGTAGTAGTTGTGTCAGTGGCCTCGTTCGTACTCCTGTCGATGGTGGGTGTGGCNGTGGGGATGTGCATGTGCGCACGACGCAGATGCANNNNNNNNNNNGAACTGACACCAGGAGCTACCGTCCCTTTCCTGCTTAGCCTAATATGCTGCATCAGAACAGCTAAAGCGGCCACATACCAAGAGGCTGCGGTATACCTGTGGAATGAGCAGCAACCTTTGTTTTGGCTACAAGCCCTTATTCCGCTGGCAGCCCTGATNNNNNNNNNNNNNNNNNNNNNNNNNNNNNNNNNNNNNNNNNNNNNNNNNNNNNNNNNNNNNNNNNNNNNNNNNNNNNNNNNNNNNNTNAGCGCGTACGAACACGTAACAGTGATCCCGAACACGGTGGGAGTACCGTATAAGACTCTAGTCAATAGACCGGGCTACAGTCCCATGGTATTGGAGATGGAACTACTGTCAGTCACTTTGGAGCCAACGCTATCGCTTGATTACATCACGTGCGAGTACAAAACCGTTATCCCGTCTCCGTACGTGAAATGCTGCGGTACAGCAGAGTGCAAGGACAAAAACCTACCTGACTACAGCTGTAAGGTCTTCACCGGCGTCTACCCATTTATGTGGGGCGGAGCCT-------------------------------------------------------------------------------------------------------ANNNNNNNNNNNNNNNNNNNNNNNNNNNNNNNNNNNNNNNNNNNNNNNNNNNNNNNNNNNNNNNNNNNNNNNNNNNNNNNNNNNNNNNNNNNNNNNNNNNNTCATTGTGGGGCCAATGTCTTCAGCCTGGACACCTTTCGACAACAAAATTGTGGTGTACAAAGGTGACGTCTATAACATGGACTACCCGCCCTTTGGCGCAGGAAGACCAGGACAATTTGGCGATGTCCAAAGTCGCACACCTGAGAGTAAAGACGTCTATGCTAATACACAACTGGTACTGCAGAGACCGGCTGCGGGTACGGTACATGTGCCATACTCTCAGGCACCATCTGGCTTTAAGTATTGGCTAAAAGAACGAGGGGCGTCGCTGCAGCACACAGCACCATTTGGCTGCCAAATAGCAACAAACCCGGTAAGAGCGGTGAATTGCGCCGTAGGGAACATGCCCATCTCCATCGACATACCGGATGCGG--------------------------------------------------------------------------------------------------------------------------------------------------------------------------------------------------------------------------------------------------------------------------------------------------------------------------------------------------------------------------------------------------------------------------------------------------------------------------------
		</sequence>
		<sequence>
			<taxon idref="MK752954|Brazil|BA|Itamaraju|2017-06-22"/>
			-----------------------------------------------------------------------------------------------------------------------------------------------------------------------------------------------------------------------------------------------CGTCTGCCCGATGCGCAGCGCAGAAGATCCCGAGAGACTCGCCAATTATGCGAGAAAGTTAGCATCTGCTGCAGGAAAAGTCCTGGACAGAAACATCTCTGGAAAGATCGGGGACTTACAAGCAGTAATGGCCGTGCCAGACACGGAGACGCCAACATTCTGCTTGCACACAGATGTCTCATGTAGACAGAGAGCAGACGTCGCGATATACCAAGACGTCTATGCTGTACACGCACCCACGTCGCTATACCACCAGGCGATTAAAGGGGTCCGAGTGGCGTACTGGGTAGGGTTCGACACAACCCCGTTCATGTACAATGCCATGGCGGGTGCCTACCCCTCATATTCGACAAACTGGGCAGACGAGCAGGTACTGAAGGCTAAGAACATAGGATTATGTTCAACAGACCTGACGGAAGGTAGACGAGGTAAATTGTCTATTATGAGAGGGAAGAAGCTAAAACCGTGTGACCGTGTGCTGTTCTCAGTAGGGTCAACGCTCTACCCGGAAAGCCGCAAGCTACTTAAGAGCTGGCACTTACCATCGGTGTTCCATCTAAAGGGCAAACTCAGCTTCACATGCCGCTGTGATACAGTGGTTTCGTGCGAGGGCTACGTCGTTAAGAGAATAACGATGAGCCCAGGCCTTTATGGAAAAACCACAGGGTATGCGGTAACCCACCACGCAGACGGATTCTTGATGTGCAAGACTACCGACACGGTTGACGGCGAAAGAGTGTCATTCTCGGTGTGCACATACGTGCCGGCGACCATTTGTGATCAAATGACCGGCATCCTTGCTACAGAAGTCACGCCGGAGGATGCACAGAAGCTGTTGGTGGGGCTGAACCAGAGAATAGTGGTTAACGGCAGAACGCAACGGAATACGAACACCATGAAAAACTATCTGCTTCCCGTGGTCGCCCAAGCCTTCAGTAAGTGGGCAAAGGAGTGCCGGAAAGACATGGAAGATGAAAAACTCCTGGGGGTCAGAGAAAGAACACTGACCTGCTGCTGTCTATGGGCATTCAAGAAGCAGAAAACACACACGGTCTACAAGAGGCCTGATACCCAGTCAATTCAGAAGGTTCAGGCCGAGTTTGACAGCTTTGTGGTACCGAGCCTGTGGTCGTCCGGGATGTCAATCCCCTTGAGGACTAGAATCAAATGGTTGTTAAGCAAGGTGCCAAAAACCGACCTGATCCCATATAGCGGGGACGCCCAAGAAGCCCGGGACGCAGAAAAAGAAGCAGAGGAAGAACGAGAAGCANNNNNNNNNNNNNNNNNNNNNNNNNNNNNNNNNNNNNNNNNNNNNNNNNNNNNNNNNNNNNNNNNNNNNNNNNAGCTTGAGGACAGAGCGGGTGCAGGAATAATAGAGACTCCTAGAGGAGCTATCAAAGTTACTGCCCAACCAACAGACCACGTCGTGGGAGAGTACCTGGTACTTTCCCCGCAGACCGTACTACGGAGCCAGAAGCTCAGCCTAATTCACGCTTTGGCGGAGCAAGTGAAGACGTG------------------------------------------------------------------------------------------------------------------------------------------------------------------------------------------------CNNNNNNNNNNNNNNNNNNNNNNNNNNNNNNNNNNNNNNNNNNNNNNNNNNNNNNNNNNNNNNNNNNNNNNNNNNNNNNNNNNNNNNNNNNNNNNNNNNNNGACTGGTACTGGTGGGCGACTTGACTAATCCGCCCTACCACGAATTCGCATATGAAGGGCTAAAAATCCGCCCTGCCTGCCCATACAAAATTGCAGTCATAGGAGTCTTCGGAGTACCAGGATCTGGCAAGTCAGCTATTATCAAGAACCTAGTTACCAGGCAAGACCTGGTGACTAGCGGAAAGAAAGAAAACTGCCAAGAAATCACCACCGACGTGATGAGACAGAGAGGTCTAGAGATATCTGCACGTACGGTTGACTCGCTGCTCTTGAATGGATGCAACAGGCCAGTCGACGTGTTGTACGTAGACGAGGCGTTTGCGTGCCACTCTGGAACGTTACNTNNTTTNNTCNCCTTNGTTANANCNNNNNNNNNAGTTGTACNNTGTGGTGANNCNNAGCNNNNNGGCNTNNNCAATATGATNNAGATGNAAGTCAACTATAATNNCAACATNNNNNCNNNANNNTACCACNNNNGTANNNCCAGGCGGTGTACANTGNNNGNNNNNNNCNNNNNNNCNNCGTTGCATNNNNNNNGCNAANNNNNCACTACGAATGAGTACAACAAGCCGATTGTAGTGGACACTACAGGCTCAACAAAACCTGACCCTGGAGATCTCGTGTTAACGTGCTTCAGAGGGTGGGTTAAACAACTGCAAATTGACTATCGTGGATACGAGGTCATGACAGCAGCCGCATCCCAAGGGTTAACCAGAAAAGGAGTTTATGCAGTTAGGCAAAAAGTTAATGAAAACCCGCTCTATGCATCAACGTCAGAGCACGTCAACG------------------------------------------------------------------------------------------------------------------------------------------------------NNNNNNNNNNNNNNNNNNNNNNNNNNNNNNNNNNNNNNNNNNNNNNNNNNNNNNNNNNNNNNNNNNNNNNNNNNNNNNNNNNNNNNNNNNNNNNNNNNNNTGATAGGCAGTGGTCCCAGATAATTCAAGCCTTCAAAGAAGATAAAGCATACTCACCTGAAGTAGCCCTGAATGAAATATGCACGCGCATGTATGGGGTGGATTTAGACAGTGGGCTATTTTCTAAACCATTGGTGTCTGTGTATTACGCGGATAATCACTGGGATAATAGGCCTGGAGGGAAGATGTTCGGATTCAACCCCGAGGCAGCATCCATTCTAGAAAGAAAGTATCCATTCACAAAAGGGAAGTGGAACATCAACAAG-------------------------------------------------------------------------------------------------------------------------------------------------------------------------------------------------------------------------------------------------------------------------------------------------------------------------------------------------------NNNNNNNNNNNNNNNNNNNNNNNNNNNNNNNNNNNNNNNNNNNNNNNNNNNNNNNNNNNNNNNNNNNNNNNNNNNNNNNNNNNNNNNNNNNNNNNNNNNNTAGAACCAGTGAACGAGTCATCTGCGTGTTGGGACGCAAGTTCAGATCGTCTAGAGCGTTGAAACCACCATGTGTCACCAGCAACACTGAGATGTTTTTCCTATTCAGCAACTTTGACAATGGCAGAAGGAATTTCACAACTCATGTCATGAATAATCAACTGAATGCAGCCTTTGTAGGACAGGCCACCCGAGCAGGATGTGCACCGTCGTACCGGGTAAAACGCATGGACATCGCGAAGAACGATNNAGNGTGC----------------------------------------------------------------------------------------------------------------------------------------------------------------------------------------------------------------------------------------------------------------------------------------------------------------------------------------------------------------------------------------------------------------------------------------------------------------------------------------NNNNNNNNNNNNNNNNNNNNNNNNNNNNNNNNNNNNNNNNNNNNNNNNNNNNNNNNNNNNNNNNNNNNNNNNNNNNNNNNNNNNNNNNNNNNNNNNNNNNGGCAGTGGACATGGCAGAGATATATACTATGTGGCCAAAGCAAACAGAGGCCAACGAGCAAGTCTGCCTATATGCCCTNGGGNAAAGTATTGAATCGATCAGGCAGAAATGCCCGGTGGATGATGCAGATGCATCGTCTCCTCNNAAAACTGTCCCGTGCCTTTGCCGTTACGCCATGANTCCGGAACGCGTCACCCGACTTCGCATGAACCACGTNNCAAGTATAATTGTGTGTTCCTCGTTTNCCCTTCCAAAGTACAAAATAGAAGGAGTGCNAAAAGTCAAATGCTCTAAGGTAATGCTATTTGACCACAACGTGCCATCACGCGTAAGTCCAAGGGAATATAGATCTTCCCCGGAGGCTGCACAGGAAGCGAGTACAACCACGTCACTGACNCATAGCCAATTCGACCTAAGCGTTGACGGCGAGATACTACCCGTCCCGTCAGATCTNGATGCTGACGCCCCAGCCCTAGAACCAGCTCTAGACGACAGGGCGNNACACACGTTGCCATCCACAACCGGAAACCTTGCGGCCGTGTCTGACTGGGTAATGAGCACCGTACCTGTCGCGCCGCCCAGAAGAAGGCGAGGGAGAAACCTGACTGTGACATGCGACGAGANNNNNNGGAACATAACACCCATGGCTAGCGTCCGATTCTTTAGGGCAGAGCTGCGTCCGGTCGTACAAGAAACAGCGGAGACGCGTGACACAGCAATGTCTCTTCAGGCACCGCCGAGTACCGCCACGGAACTGAATCATCCGCCGATCTCCTTCGGAGCACCAAGCGAGACGTTCCCCATTACATTTGGGGACTTCAACGAAGGAGAAATCGAAAGCTTGTCTTCTGAGCTGCTAACTTTCGGAGACTTCCTACCCGGAGAAGTGGATGACTTGACAGATAGCGACTGGTCCACGTGCTCAGACACGGACGACGAGTTATGACTAGACAGGGCAGGTGGGTATATATTCTCGTCGGACACCGGTCCAGGTCATTTACAACAGAAGTCAGTACGCCAGTCAGTGCTGCCGGTGAACACCCTGGAGGAAGTCCACGAGGAGAAGTGTTACCCACCTAAGTTGGATGAAGTAAAGGAGCAACTATTACTTAAGAAACTCCAGGAGAGTGCATCCATGGCCAACAGAAGCAGGTACCAGTCGCGCAAAGTAGAAAACATGAAAGCAACAATCATCCAGAGACTAAAGAGAGGCTGTAGACTATACTTAATGTCAGAGACCTCAAAAGTCCCTACTTACCGGACCACATATCCGGCGCCTGTGTACTCGCCTCCGATCAACGTCCGACTGTCCAACCCCGAGTCCGCAGTGGCAGCATGCAATGAGTTCCTAGCTAGAAACTATCCAACTGTCTCATCATACCAAATTACCGACGAGTATGATGCATATTTAGACATGGTGGACGGGTCGGAGAGTTGCCTGGATCGAGCGACATTCAATCCGTCAAAACTTAGGAGCTACCCGAAACAGCACGCTTACCATGCGCCCTCCATCAGAAGCGCTGT---------------------------------------------------------------------------------------------------------------------------------------------------------------------------NNNNNNNNNNNNNNNNNNNNNNNNNNNNNNNNNNNNNNNNNNNNNNNNNNNNNNNNNNNNNNNNNNNNNNNNNNNNNNNNNNNNNNNNNNNNNNNNNNNNCTGCAGGAAGTACCAATGGATAGGTTCACAGTAGATATGAAAAGGGACGTGAAGGTGACTCCTGGTACAAAGCACACAGAGGAAAGACCTAAGGTGCAGGTTATACAGGCGGCTGAACCCTTGGCGACAGCATACCTATGTGGGATTCACAGAGAGCTGGTTAGGAGGCTGAACGCCGTCCTCCTACCCAATGTACATACACTATTTGATATGTCTGCCGAGGATTTCGATGCCATCATAGCCGCACACTTTAAGCCAGGAGACACTGTTTTAGAAACGGACATAGCCTCCTTTGACAAGAGCCAAGATGATTCACTTGCGCTTACTGCCTTGATGTTGTTAGAAGATTTAGGGGTGGATCACTCCCTGTTGGACTTGATAGAGGCCGCTTTTGGAGAGATTTCCAGCTGTCA-------------------------------------------------------------------------------------------------------------------------------------------------------------------------------------NNNNNNNNNNNNNNNNNNNNNNNNNNNNNNNNNNNNNNNNNNNNNNNNNNNNNNNNNNNNNNNNNNNNNNNNNNNNNNNNNNNNNNNNNNNNNNNNNNNNTTATACTGCACGATACTGTGACGGGAACAGCCTGCAGAGTGGCAGACCCGCTAAAAAGGCTATTCAAACTGGGCAAACCGCTAGCGGCAGGTGACGAACAAGATGAAGATAGAAGACGAGCGCTGGCTGACGAAGTGATCAGATGGCAACGAACAGGGCTAATTGATGAGTTGGAGAAAGCGGTATACTCTAGGTATGAAGTGCAGGGTATATCAGTTGTGGTAATGTCCATGGCCACCTTTGCAAGCTCCAGATCTAACTTCGAGAAGCTCAGAGGACCC---------------------------------------------------------------------NNNNNNNNNNNNNNNNNNNNNNNNNNNNNNNNNNNNNNNNNNNNNNNNNNNNNNNNNNNNNNNNNNNNNNNNNNNNNNNNNNNNNNNNNNNNNNNNNNNNCAGTTAATAAACTGACAATGCGCGCGGTACCCCAACAGAAGCCACGCAGGAATCGGAAGAATAAGAAGCAAAAGCAAAAGCGACAGGCGCCACAAAACAACACAAACCAAAAGAAGCAGCCGCCTAAAAAGAAACCAGCTCAAAAGAAAAAGAAGCCGGGCCGCAGAGAGAGGATGTGCATGAAAATCGAAAATGATTGTATTTTTGAAGTCAAGTATGAAGGTAAGGTAACAGGTTACGCGTGCTTGGTGGGGGACAAAGTAATGAAACCAGC--------------------------------------------------------------------------------------------------------------------------------------------------------NNNNNNNNNNNNNNNNNNNNNNNNNNNNNNNNNNNNNNNNNNNNNNNNNNNNNNNNNNNNNNNNNNNNNNNNNNNNNNNNNNNNNNNNNNNNNNNNNNNNACGCGTGGTGGCCATAGTCTTAGGAGGAGCTAATGAAGGAGCCCGTACAGCCCTCTCGGTGGTGACCTGGAATAAAGACATTGTCACTAAAATCACCCCCGAGGGGGCCGAAGAGTGGAGTCTTGCCATCCCAGTCATGTGCCTGCTGGCAAATACCACGTTCCCCTGCTCCCAGCCCCCTTGCACTCCCTGCTGCTATGAAAGGGAACCAGAGGAAACCCTACGCATGCTTGAGGACAACGTCATGAGACCTGGGTACTATCAGCTGCTACAAGCAT-----------------------------------------------------------------------------------------------------------------NNNNNNNNNNNNNNNNNNNNNNNNNNNNNNNNNNNNNNNNNNNNNNNNNNNNNNNNNNNNNNNNNNNNNNNNNNNNNNNNNNNNNNNNNNNNNNNNNNNNGCCACGATTGGACCAAGCTGCGTTACATGGACAACCACACGCCAGCGGACGCAGAGAGGGCGGGGCTATTTGTAAGAACATCAGCACCGTGCACGATTACTGGAACAATGGGACACTTCATCCTGACCCGATGTCCGAAAGGGGAAACTCTGACGGTGGGATTCACTGACAGTAGGAAGATCAGTCACTCATGTACGCACCCATTTCACCACGACCCTCCTGTGATAGGCCGGGAGAAATTCCATTCCCGACCGCAGCACNNNNNNGAGCTGCCTTGCAGCACGTACGTGCAGAGCACCGCCGCAACTACCGAGGAGATAGAGGTACACATGCCCCCAGACACCCCTGATCGCACATTGATGTCACAACAGTCCGGCAACGTAAAGATCACAGTTAATGGCCAGACGGTGCGGTACAAGTGTAATTGCGGTGGCTCAAATGAAGGACTAATAACTACAGACAAAGTGATTAATAACTGCAAGGTTGATCAATGTCATGCCGCGGTCACCAATCACAAAAAGTGGCAGTACAACTCCCCTCTGGTCCCGCGTAATGCTGAACTTGGGGACCGAAAAGGAAAAATCCACATCCCGTTTCCGCTGGCAAATGTAACATGCAGGGTGCCTAAAGCAAGGAACCCCACCGTGACGTACGGGAAAAACCAAGTCATCATGCTACTGTATCCCGACCACCCAACACTCCTGTCCTACCGGAACATGGGAGAAGAACCAAACTACCAAGAAGAGTGGGTGACGCATAAGAAGGAAGTCGTGCTAACCGTGCCGACTGAAGGGCTCGAGGTCACGTGGGGTAACAACGAGCCGTATAAGTATTGGCCGCAGTTATCTACAAACGGTACAGCCCATGGCCACCCGCATGAGATAATTCTGTATTATTATGAGCTGTACCCTACTATGACTGTAGTAGTTGTGTCAGTGGCCTCGTTCGTACTCCTGTCGATGGTGGGTGTGGCAGTGGGGATGTGCATGTGTGCACGACGCAGATGCA-------------------------------------------------------------------------------------------------------------------------------------------------------------NNNNNNNNNNNNNNNNNNNNNNNNNNNNNNNNNNNNNNNNNNNNNNNNNNNNNNNNNNNNNNNNNNNNNNNNNNNNNNNNNNNNNNNNNNNNNNNNNNNNAGCGCGTACGAACACGTAACAGTGATCCCGAACACGGTGGGAGTACCGTATAAGACTCTAGTCAATAGACCGGGCTACAGTCCCATGGTATTGGAGATGGAACTACTGTCAGTCACTTTGGAGCCAACGCTATCGCTTGATTACATCACGTGCGAGTACAAAACCGTTATCCCGTCTCCGTACGTGAAATGCTGCGGTACAGCAGAGTGCAAGGACAAAAACCTACCTGACTACAGCTGTAAGGTCTTCACCGGCGTCTACCCATTTATGTGGGGCGGAGCCTA------------------------------------------------------------------------------------------------------------------NNNNNNNNNNNNNNNNNNNNNNNNNNNNNNNNNNNNNNNNNNNNNNNNNNNNNNNNNNNNNNNNNNNNNNNNNNNNNNNNNNNNNNNNNNNNNNNNNNNNCCAATGTCTTCAGCCTGGACACCTTTCGACAACAAAATTGTGGTGTACAAAGGTGACGTCTATAACATGGACTACCCGCCCTTTGGCGCAGGAAGACCAGGACAATTTGGCGATATCCAAAGTCGCACACCTGAGAGTAAAGACGTCTATGCTAATACACAACTGGTACTGCAGAGACCGGCTGCGGGTACGGTACATGTGCCATACTCTCAGGCACCATCTGGCTTTAAGTATTGGCTAAAAGAACGAGGGGCGTCGCTGCAGCACACAGCACCATTTGGCTGCCAAATAGCAACAAACCCGGTAAGAGCGGTGAATTGCGCCGTAGGGAACATGCCCATCTCCATCGACATACCGGATGCGG--------------------------------------------------------------------------------------------------------------------------------------------------------------------------------------------------------------------------------------------------------------------------------------------------------------------------------------------------------------------------------------------------------------------------------------------------------------------------------
		</sequence>
		<sequence>
			<taxon idref="MK752951|Brazil|BA|Itamaraju|2017-07-27"/>
			-----------------------------------------------------------------------------------------------------------------------------------------------------------------------------------------------------------------------------------------------CGTCTGCCCGATGCGCAGCGCAGAAGATCCCGAGAGACTCGCCAATTATGCGAGAAAGCTAGCATCTGCTGCAGGAAAAGTCCTGGACAGAAACATCTCTGGAAAGATCGGGGACTTACAAGCAGTAATGGCCGTGCCAGACACGGAGACGCCAACATTCTGCTTGCACACAGATGTCTCATGTAGACAGAGAGCAGACGTCGCGATATACCAAGACGTCTATGCTGTACACGCACCCACGTCGCTATACCACCAGGCGATTAAAGGGGTCCGAGTGGCGTACTGGGTAGGGTTCGACACAACCCCGTTCATGTACAATGCCATGGCGGGTGCCTACCCCTCATATTCGACAAACTGGGCAGACGAGCAGGTACTGAAGGCTAAGAACATAGGATTATGTTCAACAGACCTGACGGAAGGTAGACGAGGTAAATTGTCTATTATGAGAGGGAAGAAGCTAAAACCGTGTGACCGTGTGCTGTTCTCAGTAGGGTCAACGCTCTACCCGGAAAGCCGCAAGCTACTTAAGAGCTGGCACTTACCATCGGTGTTCCATCTAAAGGGCAAACTCAGCTTCACATGCCGCTGTGATACAGTGGTTTCGTGCGAGGGCTACGTCGTTAAGAGAATAACGATGAGCCCAGGCCTTTATGGAAAAACCACAGGGTATGCGGTAACCCACCACGCAGACGGATTCTTGATGTGCAAGACTACCGACACGGTTGACGGCGAAAGAGTGTCATTCTCGGTGTGCACATACGTGCCGGCGACCATTTGTGATCAAATGACCGGCATCCTTGCTACAGAAGTCACGCCGGAGGATGCACAGAAGCTGTTGGTGGGGCTGAACCAGAGAATAGTGGTTAACGGCAGAACGCAACGGAATACGAACACCATGAAAAACTATCTGCTTCCCGTGGTCGCCCAAGCCTTCAGTAAGTGGGCAAAGGAGTGCCGGAAAGACATGGAAGATGAAAAACTCCTGGGGGTCAGAGAAAGAACACTGACCTGCTGCTGTCTATGGGCATTCAAGAAGCAGAAAACACACACGGTCTACAAGAGGCCTGATACCCAGTCAATTCAGAAGGTTCAGGCCGAGTTTGACAGCTTTGTGGTACCGAGCCTGTGGTCGTCCGGGTTGTCAATCCCCTTGAGGACTAGAATCAAATGGTTGTTAAGCAAGGTGCCAAAAACCGACCTGATCCCATATAGCGGGGACGCCCAAGAAGCCCGGGACGCAGAAAAAGAAGCAGAGGAAGAACGAGAAGCAGAANNNNNNNNNNNNNNNNNNNNNNNNNNNNNNNNNNNNNNNNNNNNNNNNNNNNNNNNNNNNNNNNNNNNNNAGCTTGAGGACAGAGCGGGTGCAGGAATAATAGAGACTCCTAGAGGAGCTATCAAAGTTACTGCCCAACCAACAGACCACGTCGTGGGAGAGTACCTGGTACTTTCCCCGCAGACCGTACTACGGAGCCAGAAGCTCAGCCTAATTCACGCTTTGGCGGAGCAAGTGAAGACGTGCNNNCACAGCGGACGAGCAGGGAGGTACGCGGTCGAAGCGTACGACGGCCGAGTCCTAGTGCCCTCAGGCTATGCAATCTCGCCTGAAGACTTCCAGAGTCTAAGCGAAAGCGCAACGATGGTGTATAACGAAAGAGAGTTCGTAAACAGAAAGCTACACCACATTGCGATGCACGGACCAGCCCTGAACACCGACGAAGAGTCGTATGAGCTGGTGAGGGCAGAGAGGACAGAACACGAGTACGTCTACGATGTGGACCAGAGAAGATGCTGTAAGAAGGAAGAAGCTGCAGGACTGGTACTGGTGGGCGACTTGACTAATCCGCCCTACCACGAATTCGCATATGAAGGGCTAAAAATCCGCCCTGCCTGCCCATACAAAATTGCAGTCATAGGAGTCTTCGGAGTACCAGGATCTGGCAAGTCAGCTATTATCAAGAACCTAGTTACCAGGCAAGACCTGGTGACTAGCGGAAAGAAAGAAAACTGCCAAGAAATCACCACCGACGTGATGAGACAGAGAGGTCTAGAGATATCTGCACGTACGGTTGACTCGCTGCTCTTGAATGGATGCAACAGGCCAGTCGACGTGTTGTACGTAGACGAGGCGTTTGCGTGCCACTCTGGAACGTTACTTGCTTTGATCGCCTTGGTTAGACCAAGGCAGAAAGTTGTACTCTGTGGTGACCCGAAGCAGTGCGGCTTCTTCAATATGATGCAGATGAAAGTCAACTATAATCACAACATCTGCACCCAAGTGTACCACAAAAGTATCTCCAGGCGGTGTACACTGCCTGTGACCGCCATTGTGTCATCGTTGCATTACGAAGGCAAAATGCGCACTACGAATGAGTACAACAAGCCGATTGTAGTGGACACTACAGGCTCAACAAAACCTGACCCTGGAGATCTCGTGTTAACGTGCTTCAGAGGGTGGGTTAAACAACTGCAAATTGACTATCGTGGATACGAGGTCATGACAGCAGCCGCATCCCAAGGGTTAACCAGAAAAGGAGTTTATGCAGTTAGGCAAAAAGTTAATGAAAACCCGCTCTATGCATCAACGTCAGAGCACGTCAACG----------------------------------------------------------------------------------------------------------------------------------------------------NNNNNNNNNNNNNNNNNNNNNNNNNNNNNNNNNNNNNNNNNNNNNNNNNNNNNNNNNNNNNNNNNNNNNNNNNNNNNNNNNNNNNNNNNNNNNNNNNNNNAATGATAGGCAGTGGTCCCAGATAATTCAAGCCTTCAAAGAAGATAAAGCATACTCACCTGAAGTAGCCCTGAATGAAATATGCACGCGCATGTATGGGGTGGATTTAGACAGTGGGCTATTTTCTAAACCATTGGTGTCTGTGTATTACGCGGATAATCACTGGGATAATAGGCCTGGAGGGAAGATGTTCGGATTCAACCCCGAGGCAGCATCCATTCTAGAAAGAAAGTATCCATTCACAAAAGGGAAGTGGAACATCAACAAG-------------------------------------------------------------------------------------------------------------------------------------------------------------------------------------------------------------------------------------------------------------------------------------------------------------------------------------------------------NNNNNNNNNNNNNNNNNNNNNNNNNNNNNNNNNNNNNNNNNNNNNNNNNNNNNNNNNNNNNNNNNNNNNNNNNNNNNNNNNNNNNNNNNNNNNNNNNNNNTAGAACCAGTGAACGAGTCATCTGCGTGTTGGGACGCAAGTTCAGATCGTCTAGAGCGTTGAAACCACCATGTGTCACCAGCAACACTGAGATGTTTTTCCTATTCAGCAACTTTGACAATGGCAGAAGGAATTTCACAACTCATGTCATGAATAATCAACTGAATGCAGCCTTTGTAGGACAGGCCACCCGAGCAGGATGTGCACCGTCGTACCGGGTAAAACGCATGGACATCGCGAAGAACGATNNAGNGTGC----------------------------------------------------------------------------------------------------------------------------------------------------------------------------------------------------------------------------------------------------------------------------------------------------------------------------------------------------------------------------------------------------------------------------------------------------------------------------------------NNNNNNNNNNNNNNNNNNNNNNNNNNNNNNNNNNNNNNNNNNNNNNNNNNNNNNNNNNNNNNNNNNNNNNNNNNNNNNNNNNNNNNNNNNNNNNNNNNNNGGCAGTGGACATGGCAGAGATATATACTATGTGGCCAAAGCAAACAGAGGCCAACGAGCAAGTCTGCCTATATGCCCTGGGGGAAAGTATTGAATCGATCAGGCAGAAATGCCCGGTGGATGATGCAGACGCATCGTCTCCTCCAAAAACTGTCCCGTGCCTTTGCCGTTACGCCATGACTCCGGAACGCGTCACCCGACTTCGCATGAACCACGTCACAAGTATAATTGTGTGTTCCNNGNNNNNNCTTNNNNAGTACAAAATAGAAGGAGNGCNNAAAGTCAAATGCTCTAAGGTNNNGCTATTTGACCACAACGTGCCATCACNCNNAAGTCCNAGGGAATATAGATCNNNCCCNGAGGCTGNACAGGAAGCGAGTACAACCACGTCACTGACGCATAGCCAATTCGACCTAAGNGTTGACGGCGAGATACTACCCGTCCCGTCAGATCTNGATGCTGACGNCCCAGCCCTAGAACCAGCTCTAGACGACAGGGCGNNACACACGTTGCCATCCACAACCNGNAACCNTGCGGCCNNGTCNGACTNNNNAATGAGCACCGTACCTGTNNCGCCGCCNNNNAGNNNGCGNGGNNGAAANCTGACTGTGACATNNGACGNGAGNNNNNGGAACATAACNCCCATGGCTNGCGTCCGATTCTTTAGGGCNGNGCTGCGTNCGGTCGTACANNNAANNNCNNNNANNNGNGNNACANNNNNNNNNNNNCAGGCACCGCCGAGTACCGCCACGGAACTGAATCATCCGCCGATCTCCTTCGGAGCACCAAGCGAGACGTTCCCCATTACATTTGGGGACTTCAACGAAGGAGAAATCGAAAGCTTGTCTTCTGAGCTGCTAACTTTCGGAGACTTCCTACCCGGAGAAGTGGATGACTTGACAGATAGCGACTGGTCCACGTGCTCAGACACGGACGACGAGTTATGACTAGACAGGGCAGGTGGGTATATATTCTCGTCGGACACCGGTCCAGGTCATTTACAACAGAAGTCAGTACGCCAGTCAGTGCTGCCGGTGAACACCCTGGAGGAAGTCCACGAGGAGAAGTGTTACCCACCTAAGTTGGATGAAGTAAAGGAGCAACTATTACTTAAGAAACTCCAGGAGAGTGCATCCATGGCCAACAGAAGCAGGTACCAGTCGCGTAAAGTAGAAAACATGAAAGCAACAATCATCCAGAGACTAAAGAGAGGCTGTAGACTATACTTAATGTCAGAGACCTCAAAAGTCCCTACTTACCGGACCACATATCCGGCGCCTGTGTACTCGCCTCCGATCAACGTCCGACTGTCCAACCCCGAGTCCGCAGTGGCNGCATGCAATGAGTTCCTAGCTAGAAACTATCCAACTGTCTCATCATACCAAATTACCGACGAGTATGATGCATATTTAGACATGGTGGACGGGTCGGAGAGTTGCCTGGATCGAGCGACATTCAATCCGTCAAAACTTAGGAGCTACCCGAAACAGCACGCTTACCATGCGCCCTCCATCAGAAGCGCTG----------------------------------------------------------------------------------------------------------------------------------------------------------------------TNNNNNNNNNNNNNNNNNNNNNNNNNNNNNNNNNNNNNNNNNNNNNNNNNNNNNNNNNNNNNNNNNNNNNNNNNNNNNNNNNNNNNNNNNNNNNNNNNNNNTGCCNCTGCAGGAAGTACCAATGGATAGGTTCACAGTAGATATGAAAAGGGACGTGAAGGTGACTCCTGGTACAAAGCACACAGAGGAAAGACCTAAGGTGCAGGTTATACAGGCGGCTGAACCCTTGGCGACAGCATACCTATGTGGGATTCACAGAGAGCTGGTTAGGAGGCTGAACGCCGTCCTCCTACCCAATGTACATACACTATTTGATATGTCTGCCGAGGATTTCGATGCCATCATAGCCGCACACTTTAAGCCAGGAGACACTGTTTTAGAAACGGACATAGCCTCCTTTGACAAGAGCCAAGATGATTCACTTGCGCTTACTGCCTTGATGTTGTTAGAAGATTTAGGGGTGGATCACTCCCTGTTGGACTTGATAGAGGCCGCTTTTGGAGAGATTTCCAGCTGTCANNNNNNNNNNNNNNNNNNNNNNNNNNNNGGCGCCNTGATGAAATCTGGTATGTTNCTAACTCTGTTCGTCAACACATTGCNNAACATCACCANCGCTAGCCNCNNGCTNGAAGATCGTCTGANNAAANNNNCGNNNNNGGNCTTCATCGGCGACGACAACATAATACATGGAGTCGTNTCCGATGAATTGATGGCAGCCAGANNNGCCACNTGGATGAACATNNAAGNGNAGATCATAGATGCAGTTGTATNCNTGNNAGNNCCNTACNTTTGTGGANGGTTTATACTGCACGATACTGTGACGGGAACAGCCTGCAGAGTGGCAGACCCGTTAAAAAGGCTATTCAAACTGGGCAAACCGCTAGCGGCAGGTGACGAACAAGATGAAGATAGAAGACGAGCGCTGGCTGACGAAGTGATCAGATGGCAACGAACAGGGCTAATTGATGAGTTGGAGAAAGCGGTATACTCTAGGTATGAAGTGCAGGGTATATCAGTTGTGGTAATGTCCATGGCCACCTTTGCAAGCTCCAGATCTAACTTCGAGAAGCTCAGAGGACCC---------------------------------------------------------------------NNNNNNNNNNNNNNNNNNNNNNNNNNNNNNNNNNNNNNNNNNNNNNNNNNNNNNNNNNNNNNNNNNNNNNNNNNNNNNNNNNNNNNNNNNNNNNNNNNNNCAGTTAATAAACTGACAATGCGCGCGGTACCCCAACAGAAGCCACGCAGGAATCGGAAGAATAAGAAGCAAAAGCAAAAGCGACAGGCGCCACAAAACAACACAAACCAAAAGAAGCAGCCGCCTAAAAAGAAACCAGCTCAAAAGAAAAAGAAGCCGGGCCGCAGAGAGAGGATGTGCATGAAAATCGAAAATGATTGTATTTTTGAAGTCAAGTATGAAGGTAAGGTAACAGGTTACGCGTGCTTGGTGGGGGACAAAGTAATGAAACCAGC--------------------------------------------------------------------------------------------------------------------------------------------------------NNNNNNNNNNNNNNNNNNNNNNNNNNNNNNNNNNNNNNNNNNNNNNNNNNNNNNNNNNNNNNNNNNNNNNNNNNNNNNNNNNNNNNNNNNNNNNNNNNNNACGCGTGGTGGCCATAGTCTTAGGAGGAGCTAATGAAGGAGCCCGTACAGCCCTCTCGGTGGTGACCTGGAATAAAGACATTGTCACTAAAATCACCCCCGAGGGGGCCGAAGAGTGGAGTCTTGCCATCCCAGTCATGTGCCTGCTGGCAAATACCACGTTCCCCTGCTCCCAGCCCCCTTGCACTCCCTGCTGCTATGAAAGGGAACCAGAGGAAACCCTACGCATGCTTGAGGACAACGTCATGAGACCTGGGTACTATCAGCTGCTACAAGCAT-----------------------------------------------------------------------------------------------------------------NNNNNNNNNNNNNNNNNNNNNNNNNNNNNNNNNNNNNNNNNNNNNNNNNNNNNNNNNNNNNNNNNNNNNNNNNNNNNNNNNNNNNNNNNNNNNNNNNNNNGCCACGATTGGACCAAGCTGCGTTACATGGACAACCACACGCCAGCGGACGCAGAGAGGGCGGGGCTATTTGTAAGAACATCAGCACCGTGCACGATTACTGGAACAATGGGACACTTCATCCTGACCCGATGTCCGAAAGGGGAAACTCTGACGGTGGGATTCACTGACAGTAGGAAGATCAGTCACTCATGTACGCACCCATTTCACCACGACCCTCCTGTGATAGGCCGGGAGAAATTCCATTCCCGACCGCAGCACNNNNNNGAGCTGCCTTGCAGCACGTACGTGCAGAGCACCGCCGCAACTACCGAGGAGATAGAGGTACACATGCCCCCAGACACCCCTGATCGCACATTGATGTCACAACAGTCCGGCAACGTAAAGATCACAGTTAATGGCCAGACGGTGCGGTACAAGTGTAATTGCGGTGGCTCAAATGAAGGACTAACAACTACAGACAAAGTGATTAATAACTGCAAAGTTGATCAATGTCATGCCGCGGTCACCAATCACAAAAAGTGGCAGTACAACTCCCCTCTGGTCCCGCGTAATGCTGAACTTGGGGACCGAAAAGGAAAAATCCACATCCCGTTTCCGCTGGCAAATGTAACATGCAGGGTGCCTAAAGCAAGGAACCCCACCGTGACGTACGGGAAAAACCAAGTCATCATGCTACTGTATCCCGACCACCCAACACTCCTGTCCTACCGGAACATGGGAGAAGAACCAAACTACCAAGAAGAGTGGGTGACGCATAAGAAGGAAGTCGTGCTAACCGTGCCGACTGAAGGGCTCGAGGTCACGTGGGGTAACAACGAGCCGTATAAGTATTGGCCGCAGTTATCTACAAACGGTACAGCCCATGGCCACCCGCATGAGATAATTCTGTATTATTATGAGCTGTACCCTACTATGACTGTAGTAGTTGTGTCAGTGGCCTCGTTCGTACTCCTGTCGATGGTGGGTGTGGCAGTGGGGATGTGCATGTGTGCACGACGCAGATGCA-------------------------------------------------------------------------------------------------------------------------------------------------------------NNNNNNNNNNNNNNNNNNNNNNNNNNNNNNNNNNNNNNNNNNNNNNNNNNNNNNNNNNNNNNNNNNNNNNNNNNNNNNNNNNNNNNNNNNNNNNNNNNNNAGCGCGTACGAACACGTAACAGTGATCCCGAACACGGTGGGAGTACCGTATAAGACTCTAGTCAATAGACCGGGCTACAGTCCCATGGTATTGGAGATGGAACTACTGTCAGTCACTTTGGAGCCAACGCTATCGCTTGATTACATCACGTGCGAGTACAAAACCGTTATCCCGTCTCCGTACGTGAAATGCTGCGGTACAGCGGAGTGCAAGGACAAAAACCTACCTGACTACAGCTGTAAGGTCTTCACCGGCGTCTACCCATTTATGTGGGGCGGAGCCTA------------------------------------------------------------------------------------------------------------------NNNNNNNNNNNNNNNNNNNNNNNNNNNNNNNNNNNNNNNNNNNNNNNNNNNNNNNNNNNNNNNNNNNNNNNNNNNNNNNNNNNNNNNNNNNNNNNNNNNNCCAATGTCTTCAGCCTGGACACCTTTCGACAACAAAATTGTGGTGTACAAAGGTGACGTCTATAACATGGACTACCCGCCCTTTGGCGCAGGAAGACCAGGACAATTTGGCGATATCCAAAGTCGCACACCTGAGAGTAAAGACGTCTATGCTAATACACAACTGGTACTGCAGAGACCGGCTGCGGGTACGGTACATGTGCCATACTCTCAGGCACCATCTGGCTTTAAGTATTGGCTAAAAGAACGAGGGGCGTCGCTGCAGCACACAGCACCATTTGGCTGCCAAATAGCAACAAACCCGGTAAGAGCGGTGAATTGCGCCGTAGGGAACATGCCCATCTCCATCGACATACCGGATGCGG--------------------------------------------------------------------------------------------------------------------------------------------------------------------------------------------------------------------------------------------------------------------------------------------------------------------------------------------------------------------------------------------------------------------------------------------------------------------------------
		</sequence>
		<sequence>
			<taxon idref="MH823668|Brazil|MT|Cuiaba|2017-01-05"/>
			ATGGATCCTGTGTACGTGGACATAGACGCTGACAGCGCCTTTTTGAAGGCCCTGCAACGTGCGTACCCCATGTTTGAGGTGGAACCCAGGCAGGTCACACCGAATGACCATGCTAATGCTAGAGCGTTCTCGCATCTAGCTATAAAACTAATAGAGCAGGAAATTGATCCCGACTCAACCATCCTGGACATCGGCAGTGCACCAGCAAGGAGGATGATGTCGGACAGGAAGTACCACTGCGTCTGCCCGATGCGCAGCGCAGAAGACCCCGAGAGACTCGCCAATTATGCGAGAAAGCTAGCATCTGCTGCAGGAAAAGTCCTGGACAGAAACATCTCTGGAAAGATCGGGGACTTACAAGCAGTAATGGCCGTGCCAGACACGGAGACGCCAACATTCTGCTTGCACACAGATGTCTCATGTAGACAGAGAGCAGACGTCGCGATATACCAAGACGTCTATGCTGTACACGCACCCACGTCGCTATACCACCAGGCGATTAAAGGGGTCCGAGTGGCGTACTGGGTAGGGTTCGACACAACCCCGTTCATGTACAATGCCATGGCGGGTGCCTACCCCTCATATTCGACAAACTGGGCAGACGAGCAGGTACTGAAGGCTAAGAACATAGGATTATGTTCAACAGACCTGACGGAAGGTAGACGAGGTAAATTGTCTATTATGAGAGGGAAGAAGCTAAAACCGTGTGACCGTGTGCTGTTCTCAGTAGGGTCAACGCTCTACCCGGAAAGCCGCAAGCTACTTAAGAGCTGGCACTTACCATCGGTGTTCCATCTAAAGGGCAAACTCAGCTTCACATGCCGCTGTGATACAGTGGTTTCGTGCGAGGGCTACGTCGTTAAGAGAATAACGATGAGCCCAGGCCTTTATGGAAAAACCACAGGGTATGCGGTAACCCACCACGCAGACGGATTCTTGATGTGCAAGACTACCGACACGGTTGACGGCGAAAGAGTGTCATTCTCGGTGTGCACATACGTGCCGGCGACCATTTGTGATCAAATGACCGGCATCCTTGCTACAGAAGTCACGCCGGAGGATGCACAGAAGCTGTTGGTGGGGCTGAACCAGAGAATAGTGGTTAACGGCAGAACGCAACGGAATACGAACACCATGAAAAACTATCTGCTTCCCGTGGTCGCCCAAGCCTTCAGTAAGTGGGCAAAGGAGTGCCGGAAAGACATGGAAGATGAAAAACTCCTGGGGGTCAGAGAAAGAACACTGACCTGCTGCTGTCTATGGGCATTCAAGAAGCAGAAAACACACGCGGTCTACAAGAGGCCTGATACCCAGTCAATTCAGAAGGTTCAGGCCGAGTTTGACAGCTTTGTGGTACCGAGCCTGTGGTCGTCCGGGTTGTCAATCCCCTTGAGGACTAGAATCAAATGGTTGTTAAGCAAGGTGCCAAAAACCGACCTGATCCCATATAGCGGGGACGCCCAAGAAGCCCGGGACGCAGAAAAAGAAGCAGAGGAAGAACGAGAAGCAGAACTGACTCGTGAAGCCCTACCACCTCTACAGGCAGCACAGGAAGATGTTCAGGTCGAAATCGACGTGGAACAGCTTGAGGACAGAGCGGGTGCAGGAATAATAGAGACTCCTAGAGGAGCTATCAAAGTTACTGCCCAACCAACAGACCACGTCGTGGGAGAGTACCTGGTACTTTCCCCGCAGACCGTACTACGGAGCCAGAAGCTCAGCCTAATTCACGCTTTGGCGGAGCAAGTGAAGACGTGCACGCACAGCGGACGAGCAGGGAGGTACGCGGTCGAAGCGTACGACGGCCGAGTCCTAGTGCCCTCAGGCTATGCAATCTCGCCTGAAGACTTCCAGAGTCTAAGCGAAAGCGCAACGATGGTGTATAACGAAAGAGAGTTCGTAAACAGAAAGCTACACCACATTGCGATGCACGGACCAGCCCTGAACACCGACGAAGAGTCGTATGAGCTGGTGAGGGCAGAGAGGACAGAACACGAGTACGTCTACGATGTGGACCAGAGAAGATGCTGTAAGAAGGAAGAAGCTGCAGGACTGGTACTGGTGGGCGACTTGACTAATCCGCCCTACCACGAATTCGCATATGAAGGGCTAAAAATCCGCCCTGCCTGCCCATACAAAATTGCAGTCATAGGAGTCTTCGGAGTACCAGGATCTGGCAAGTCAGCTATTATCAAGAACCTAGTTACCAGGCAAGACCTGGTGACTAGCGGAAAGAAAGAAAACTGCCAAGAAATCACCACCGACGTGATGAGACAGAGAGGTCTAGAGATATCTGCACGTACGGTTGACTCGCTGCTCTTGAATGGATGCAACAGGCCAGTCGACGTGTTGTACGTAGACGAGGCGTTTGCGTGCCACTCTGGAACGCTACTTGCTTTGATCGCCTTGGTTAGACCAAGGCAGAAAGTTGTACTCTGTGGTGACCCGAAGCAGTGCGGCTTCTTCAATATGATGCAGATGAAAGTCAACTATAATCACAACATCTGCACCCAAGTGTACCACAAAAGTATCTCCAGGCGGTGTACACTGCCTGTGACCGCCATTGTGTCATCGTTGCATTACGAAGGCAAAATGCGCACTACGAATGAGTACAACAAGCCGATTGTAGTGGACACTACAGGCTCAACAAAACCTGACGCTGGAGATCTCGTGTTAACGTGCTTCAGAGGGTGGGTTAAACAACTGCAAATTGACTATCGTGGATACGAGGTCATGACAGCAGCCGCATCCCAAGGGTTAACCAGAAAAGGAGTTTATGCAGTTAGGCAAAAAGTTAATGAAAACCCGCTCTATGCATCAACGTCAGAGCACGTCAACGTACTCCTAACACGTACGGAAGGTAAACTGGTATGGAAGACACTTTCCGGTGACCCGTGGATAAAGACGCTGCAGAACCCACCGAAAGGAAACTTCAAAGCAACTATCAAGGAGTGGGAGGTGGAGCATGCATCAATAATGGCGGGCATCTGCAGTCACCAAATGACCTTTGATACATTCCAAAACAAAGCCAATGTTTGTTGGGCTAAGAGCTTGGTCCCTATCCTCGAAACAGCGGGGATAAAACTAAATGATAGGCAGTGGTCCCAGATAATTCAAGCCTTCAAAGAAGATAAAGCATACTCACCTGAAGTAGCCCTGAATGAAATATGCACGCGCATGTATGGGGTGGATTTAGACAGTGGGCTATTTTCTAAACCATTGGTGTCTGTGTATTACGCGGATAACCACTGGGATAATAGGCCTGGAGGGAAGATGTTCGGATTCAACCCCGAGGCAGCATCCATTCTAGAAAGAAAGTATCCATTCACAAAAGGGAAGTGGAACATCAACAAGCAGATCTGCGTGACCACCAGGAGGATAGAAGACTTTAACCCTACCACCAATATTATACCGGCCAATAGGAGACTACCACACTCATTAGTGGCCGAACACCGCCCAGTAAAAGGGGAAAGAATGGAATGGCTGGTTAATAAGATAAACGGCCACCATGTGCTCCTGGTCAGTGGCTATAATCTTGTACTGCCTACTAAGAGAGTCACTTGGGTAGCGCCACTAGGTGTCCGCGGAGCGGACTACACATACAACCTAGAGTTGGGTCTGCCAGCAACGCTTGGCAGGTATGACCTAGTGGTCATAAACATCCACACACCTTTTCGCATACACCATTACCAACAGTGCGTAGACCACGCAATGAAACTGCAAATGCTCGGGGGTGACTCATTGAGACTGCTCAAACCGGGTGGCTCTCTATTGATCAGAGCGTATGGTTACGCAGATAGAACCAGTGAACGAGTCATCTGCGTGTTGGGACGCAAGTTCAGATCGTCTAGAGCGTTGAAACCACCATGTGTCACCAGCAACACTGAGATGTTTTTCCTATTCAGCAACTTTGACAATGGCAGAAGGAATTTCACAACTCATGTCATGAATAATCAACTGAATGCAGCCTTTGTAGGACAGGCCACCCGAGCAGGATGTGCACCGTCGTACCGGGTAAAACGCATGGACATCGCGAAGAACGATGAAGAGTGCGTAGTTAACGCCGCTAACCCTCGCGGGTTACCGGGTGACGGTGTTTGCAAGGCAGTATACAAAAAATGGCCGGAGTCCTTTAAGAATAGTGCAACACCAGTGGGAACCGCAAAAACAGTCATGTGCGGTACGTATCCAGTAATCCACGCCGTTGGACCGAACTTCTCTAATTATTTGGAATCTGAAGGGGACCGGGAATTGGCAGCTGCCTATCGAGAAGTCGCAAAGGAAGTAACTAGACTGGGAGTAAATAGTGTAGCTATACCTCTCCTCTCCACAGGTGTATACTCAGGAGGGAAAGATAGGCTGACCCAGTCACTGAACCACCTCTTCACAGCCATGGACTCGACGGATGCAGACGTGGTCATCTACTGTCGCGACAAAGAATGGGAGAAGAAAATATCCGAGGCCATACAGATGCGGACTCAAGTGGAGTTGCTGGATGAGCACATCTCCATAGACTGCGATATTGTTCGCGTGCACCCTGACAGCAGCTTGGCAGGCAGAAAAGGATACAGCACCACGGAAGGCGCACTGTACTCATACCTAGAAGGGACTCGTTTTCACCAGACGGCAGTGGACATGGCAGAGATATATACTATGTGGCCAAAGCAAACAGAGGCCAACGAGCAAGTCTGCCTATATGCCCTGGGGGAAAGTATTGAATCGATCAGGCAGAAATGCCCGGTGGATGATGCAGATGCATCGTCTCCTCCAAAAACTGTCCCGTGCCTTTGCCGTTACGCCATGACTCCGGAACGCGTCACTCGACTTCGCATGAACCACGTCACAAGTATAATTGTGTGTTCCTCGTTTCCCCTTCCAAAGTACAAAATAGAAGGAGTGCAAAAAGTCAAATGCTCTAAGGTAATGCTATTTGACCACAACGTGCCATCACGCGTAAGTCCAAGGGAATACAGATCTTCCCCGGAGGCTGCACAGGAAGCGAGTACAACCACGTCACTGACGCATAGCCAATTCGACCTAAGCGTTGACGGTGAGATACTACCCGTCCCGTCAGATCTGGATGCTGACGCCCCAGCCCTAGAACCAGCTCTAGACGACAGGGCGACACACACGTTGCCATCCACAACCGGAAACCTTGCGGCCGTGTCTGACTGGGTAATGAGCACCGTACCTGTCGCGCCGCCCAGAAGAAGGCGAGGGAGAAACCTGACTGTGACATGCGACGAGAGAGAAGGGAACATAACACCCATGGCTAGCGTCCGATTCTTTAGGGCAGAGCTGCGTCCGGTCGTACAAGAAACAGCGGAGACGCGTGACACAGCAATGTCTCTTCAGGCACCGCCGAGTACCGCCACGGAACTGAATCATCCGCCGATCTCCTTCGGAGCACCAAGCGAGACGTTCCCCATTACATTTGGGGACTTCAACGAAGGAGAAATCGAAAGCTTGTCTTCTGAGCTGCTAACTTTCGGAGACTTCCTACCCGGAGAAGTGGATGACTTGACAGATAGCGACTGGTCCACGTGCTCAGACACGGACGACGAGTTATGACTAGACAGGGCAGGTGGGTATATATTCTCGTCGGACACCGGTCCAGGTCATTTACAACAGAAGTCAGTACGCCAGTCAGTGCTGCCGGTGAACACCCTGGAGGAAGTCCACGAGGAGAAGTGTTACCCACCTAAGTTGGATGAAGTAAAGGAGCAACTATTACTTAAGAAACTCCAGGAGAGTGCATCCATGGCCAACAGAAGCAGGTACCAGTCGCGCAAAGTAGAAAACATGAAAGCAACAATCATCCAGAGACTAAAGAGAGGCTGTAGACTATACTTAATGTCAGAGACCTCAAAAGTCCCTACTTACCGGACCACATATCCGGCGCCTGTGTACTCGCCTCCGATCAACGTCCGACTGTCCAACCCCGAGTCCGCAGTGGCAGCATGCAATGAGTTCCTAGCTAGAAACTATCCAACTGTCTCATCATACCAAATTACCGACGAGTATGATGCATATTTAGACATGGTGGACGGGTCGGAGAGTTGCCTGGATCGAGCGACATTCAATCCGTCAAAACTTAGGAGCTACCCGAAACAGCACGCTTACCATGCGCCCTCCATCAGAAGCGCTGTACCGTCCCCATTCCAGAACACACTACAGAATGTACTGGCAGCAGCCACGAAAAGAAACTGCAACGTCACACAGATGAGGGAATTACCCACTTTGGACTCAGCAGTATTCAACGTGGAGTGTTTTAAAAAATTCGCATGCAACCAAGAATACTGGGAAGAATTTGCTGCCAGCCCTATTAGGATAACAATTGAGAATTTAACAACCTATGTTACTAAACTAAAAGGGCCAAAAGCAGCAGCGCTATTTGCAAAAACCCACAATCTGCTGCCACTGCAGGAAGTACCAATGGATAGGTTCACAGTAGATATGAAAAGGGACGTGAAGGTGACTCCTGGTACAAAGCACACAGAGGAAAGACCTAAGGTGCAGGTTATACAGGCGGCTGAACCCTTGGCGACAGCATACCTATGTGGGATTCACAGAGAGCTGGTTAGGAGGCTGAACGCCGTCCTCCTACCCAATGTACATACACTATTTGATATGTCTGCCGAGGATTTCGATGCCATCATAGCCGCACACTTTAAGCCAGGAGACACTGTTTTAGAAACGGACATAGCCTCCTTTGACAAGAGCCAAGATGATTCACTTGCGCTTACTGCCTTGATGTTGTTAGAAGATTTAGGGGTGGATCACCCCCTGTTGGACTTGATAGAGGCCGCTTTTGGAGAGATTTCCAGCTGTCATCTACCGACAGGTACGCGCTTCAAGTTCGGCGCCATGATGAAATCTGGTATGTTCCTAACTCTGTTCGTCAACACATTGCTAAACATCACCATCGCTAGCCGCGTGCTGGAAGATCGTCTGACAAAATCCGCGTGCGCGGCCTTCATCGGCGACGACAACATAATACATGGAGTCGTCTCCGATGAATTGATGGCAGCCAGATGCGCCACTTGGATGAACATGGAAGTGAAGATCATAGATGCAGTTGTATCCTTGAAAGCCCCTTACTTTTGTGGAGGGTTTATACTGCACGATACTGTGACGGGAACAGCCTGCAGAGTGGCAGACCCGCTAAAAAGGCTATTCAAACTGGGCAAACCGCTAGCGGCAGGTGACGAACAAGATGAAGATAGAAGACGAGCGCTGGCTGACGAAGTGATCAGATGGCAACGAACAGGGCTAATTGATGAGTTGGAGAAAGCGGTATACTCTAGGTATGAAGTGCAGGGTATATCAGTTGTGGTAATGTCCATGGCCACCTTTGCAAGCTCCAGATCTAACTTCGAGAAGCTCAGAGGACCCGTCATAACTTTGTACGGCGGTCCTAAATAGATGGAGTACATCCCAACCCAAACTTTTTACAATAGGAGGTACCAGCCTCGACCCTGGACTCCGCGCCCCACTATCCAAGTAATCAGGCCCAGACCGCGCCCTCAGAGGCAAGCCGGGCAACTTGCCCAGCTGATCTCAGCAGTTAATAAACTGACAATGCGCGCGGTACCCCAACAGAAGCCACGCAGGAATCGGAAGAATAAGAAGCAAAAGCAAAAGCGACAGGCGCCACAAAACAACACAAACCAAAAGAAGCAGCCGCCTAAAAAGAAACCAGCTCAAAAGAAAAAGAAGCCGGGCCGCAGAGAGAGGATGTGCATGAAAATCGAAAATGATTGTATTTTTGAAGTCAAGTATGAAGGTAAGGTAACAGGTTACGCGTGCTTGGTGGGGGACAAAGTAATGAAACCAGCACACGTAAAGGGGACCATCGATAACGCGGACCTGGCCAAACTGGCCTTTAAGCGGTCATCTAAGTATGACCTTGAATGCGCGCAGATACCCGTGCACATGAAGTCCGACGCTTCGAAGTTCACCCATGAGAAACCAGAGGGGTACTACAACTGGCACCATGGAGCAGTACAGTACTCAGGAGGCCGGTTCACCATCCCCACAGGTGCTGGCAAACCAGGGGACAGCGGCAGACCGATCTTCGACAACAAGGGACGCGTGGTGGCCATAGTCTTAGGAGGAGCTAATGAAGGAGCCCGTACAGCCCTCTCGGTGGTGACCTGGAATAAAGACATTGTCACTAAAATCACCCCCGAGGGGGCCGAAGAGTGGAGTCTTGCCATCCCAGTCATGTGCCTGCTGGCAAATACCACGTTCCCCTGCTCCCAGCCCCCTTGCACTCCCTGCTGCTATGAAAGGGAACCAGAGGAAACCCTACGCATGCTTGAGGACAACGTCATGAGACCTGGGTACTATCAGCTGCTACAAGCATCCTTAACATGTTCTCCCCACCGTCAGCGACGCAGTACCAAGGACAACTTCAATGTCTATAAAGCCACAAGACCGTACTTAGCTCACTGTCCCGACTGTGGAGAAGGGCACTCGTGCCATAGTCCCGTAGCATTAGAACGCATCAGAAATGAAGCGACAGACGGGACGCTGAAAATCCAGGTCTCCTTGCAAATCGGAATAAAGACGGATGATAGCCACGATTGGACCAAGCTGCGTTACATGGACAACCACACGCCAGCGGACGCAGAGAGGGCGGGGCTATTTGTAAGAACATCAGCACCGTGCACGATTACTGGAACAATGGGACACTTCATCCTGACCCGATGTCCGAAAGGGGAAACTCTGACGGTGGGATTCACTGACAGTAGGAAGATCAGTCACTCATGTACGCACCCATTTCACCATGACCCTCCTGTGATAGGCCGGGAGAAATTCCATTCCCGACCGCAGCACGGTAAAGAGCTGCCTTGCAGCACGTACGTGCAGAGCACCGCCGCAACTACCGAGGAGATAGAGGTACACATGCCCCCAGACACCCCTGATCGCACATTGATGTCACAACAGTCCGGCAACGTAAAGATCACAGTTAATGGCCAGACGGTGCGGTACAAGTGTAATTGCGGTGGCTCAAATGAAGGACTAATAACTACAGACAAAGTGATTAATAACTGCAAAGTTGATCAATGTCATGCCGCGGTCACCAATCACAAAAAGTGGCAGTACAACTCCCCTCTGGTCCCGCGTAATGCTGAACTTGGGGACCGAAAAGGAAAAATCCACATCCCGTTTCCGCTGGCAAATGTAACATGCAGGGTGCCTAAAGCAAGGAACCCCACCGTGACGTACGGGAAAAACCAAGTCATCATGCTACTGTATCCCGACCACCCAACACTCCTGTCCTACCGGAACATGGGAGAAGAATCAAACTACCAAGAAGAGTGGGTGACGCATAAGAAGGAAGTCGTGCTAACCGTGCCGACTGAAGGGCTCGAGGTCACGTGGGGTAACAACGAGCCGTATAAGTATTGGCCGCAGTTATCTACAAACGGTACAGCCCATGGCCACCCGCATGAGATAATTCTGTATTATTATGAGCTGTACCCTACTATGACTGTAGTAGTTGTGTCAGTGGCCTCGTTCGTACTCCTGTCGATGGTGGGTGTGGCAGTGGGGATGTGCATGTGTGCACGACGCAGATGCATCACACCGTACGAACTGACACCAGGAGCTACCGTCCCTTTCCTGCTTAGCCTAATATGCTGCATCAGAACAGCTAAAGCGGCCACATACCAAGAGGCTGCGGTATACCTGTGGAATGAGCAGCAACCTTTGTTTTGGCTACAAGCCCTTATTCCGCTGGCAGCCCTGATTGTCCTATGCAACTGTCTGAGACTCCTACCATGCTGCTGTAAAACGTTGGCTTTTTTAGCCGTAATGAGCGTCGGTGCCCACACTGTGAGCGCGTACGAACACGTAACAGTGATCCCGAACACGGTGGGAGTACCGTATAAGACTCTAGTCAATAGACCGGGCTACAGTCCCATGGTATTGGAGATGGAACTACTGTCAGTCACTTTGGAGCCAACGCTATCGCTTGATTACATCACGTGCGAGTACAAAACCGTTATCCCGTCTCCGTACGTGAAATGCTGCGGTACAGCAGAGTGCAAGGACAAAAACCTACCTGACTACAGCTGTAAGGTCTTCACCGGCGTCTACCCATTTATGTGGGGCGGAGCCTACTGCTTCTGCGACGCTGAAAACACGCAATTGAGCGAAGCACACGTGGAGAAGTCCGAATCATGCAAAACAGAATTTGCATCAGCATACAGGGCTCATACCGCATCCGCATCAGCTAAGCTCCGCGTCCTTTACCAAGGAAATAACATCACTGTAACTGCCTATGCTAACGGCGACCATGCCGTCACAGTTAAGGACGCCAAATTCATTGTGGGGCCAATGTCTTCAGCCTGGACACCTTTCGACAACAAAATTGTGGTGTACAAAGGTGACGTCTATAACATGGACTACCCGCCCTTTGGCGCAGGAAGACCAGGACAATTTGGCGATATCCAAAGTCGCACACCTGAGAGTAAAGACGTCTATGCTAATACACAACTGGTACTGCAGAGACCGGCTGCGGGTACGGTACATGTGCCATACTCTCAGGCACCATCTGGCTTTAAGTATTGGCTAAAAGAACGAGGGGCGTCGCTGCAGCACACAGCACCATTTGGCTGCCAAATAGCAACAAACCCGGTAAGAGCGGTGAATTGCGCCGTAGGGAACATGCCCATCTCCATCGACATACCGGATGCGGCCTTCATTAGGGTCGTCGACGCGCCCTCTTTAACGGACATGTCGTGCGAGGTACCAGCCTGCACCCATTCCTCAGATTTCGGGGGCGTCGCCATTATTAAATATGCAGCCAGCAAGAAAGGCAAGTGTGCGGTGCATTCGATGACCAACGCCGTCACAATTCGGGAAGCTGAGATAGAAGTTGAAGGGAATTCTCAGCTGCAAATCTCTTTCTCGACGGCCTTGGCCAGCGCCGAATTCCGCGTACAAGTCTGTTCTACACAAGTACACTGTGTAGCCGAGTGCCACCCTCCGAAGGACCACATAGTCAATTACCCGGCGTCACATACCACCCTCGGGGTCCAGGACATTTCCGCTACGGCGCTGTCATGGGTGCAGAAGATCACGGGAGGCGTGGGACTGGTTGTCGCTGTTGCAGCACTGATTCTAATCGTGGTGCTATGCGTGTCGTTCAGCAGGCACTAA
		</sequence>
		<sequence>
			<taxon idref="MH823667|Brazil|MT|Cuiaba|2017-03-01"/>
			ATGGATCCTGTGTACGTGGACATAGACGCTGACAGCGCCTTTTTGAAGGCCCTGCAACGTGCGTACCCCATGTTTGAGGTGGAACCCAGGCAGGTCACACCGAATGACCATGCTAATGCTAGAGCGTTCTCGCATCTAGCTATAAAACTAATAGAGCAGGAAATTGATCCCGACTCAACCATCCTGGACATCGGCAGTGCACCAGCAAGGAGGATGATGTCGGACAGGAAGTACCACTGCGTCTGCCCGATGCGCAGCGCAGAAGACCCCGAGAGACTCGCCAATTATGCGAGAAAGCTAGCATCTGCTGCAGGAAAAGTCCTGGACAGAAACATCTCTGGAAAGATCGGGGACTTACAAGCAGTAATGGCCGTGCCAGACACGGAGACGCCAACATTCTGCTTGCACACAGATGTCTCATGTAGACAGAGAGCAGACGTCGCGATATACCAAGACGTCTATGCTGTACACGCACCCACGTCGCTATACCACCAGGCGATTAAAGGGGTCCGAGTGGCGTACTGGGTAGGGTTCGACACAACCCCGTTCATGTACAATGCCATGGCGGGTGCCTACCCCTCATATTCGACAAACTGGGCAGACGAGCAGGTACTGAAGGCTAAGAACATAGGATTATGTTCAACAGACCTGACGGAAGGTAGACGAGGTAAATTGTCTATTATGAGAGGGAAGAAGCTAAAACCGTGTGACCGTGTGCTGTTCTCAGTAGGGTCAACGCTCTACCCGGAAAGCCGCAAGCTACTTAAGAGCTGGCACTTACCATCGGTGTTCCATCTAAAGGGCAAACTCAGCTTCACATGCCGCTGTGATACAGTGGTTTCGTGCGAGGGCTACGTCGTTAAGAGAATAACGATGAGCCCAGGCCTTTATGGAAAAACCACAGGGTATGCGGTAACCCACCACGCAGACGGATTCTTGATGTGCAAGACTACCGACACGGTTGACGGCGAAAGAGTGTCATTCTCGGTGTGCACATACGTGCCGGCGACCATTTGTGATCAAATGACCGGCATCCTTGCTACAGAAGTCACGCCGGAGGATGCACAGAAGCTGTTGGTGGGGCTGAACCAGAGAATAGTGGTTAACGGCAGAACGCAACGGAATACGAACACCATGAAAAACTATCTGCTTCCCGTGGTCGCCCAAGCCTTCAGTAAGTGGGCAAAGGAGTGCCGGAAAGACATGGAAGATGAAAAACTCCTGGGGGTCAGAGAAAGAACACTGACCTGCTGCTGTCTATGGGCATTCAAGAAGCAGAAAACACACGCGGTCTACAAGAGGCCTGATACCCAGTCAATTCAGAAGGTTCAGGCCGAGTTTGACAGCTTTGTGGTACCGAGCCTGTGGTCGTCCGGGTTGTCAATCCCCTTGAGGACTAGAATCAAATGGTTGTTAAGCAAGGTGCCAAAAACCGACCTGATCCCATATAGCGGGGACGCCCAAGAAGCCCGGGACGCAGAAAAAGAAGCAGAGGAAGAACGAGAAGCAGAACTGACTCGTGAAGCCCTACCACCTCTACAGGCAGCACAGGAAGATGTTCAGGTCGAAATCGACGTGGAACAGCTTGAGGACAGAGCGGGTGCAGGAATAATAGAGACTCCTAGAGGAGCTATCAAAGTTACTGCCCAACCAACAGACCACGTCGTGGGAGAGTACCTGGTACTTTCCCCGCAGACCGTACTACGGAGCCAGAAGCTCAGCCTAATTCACGCTTTGGCGGAGCAAGTGAAGACGTGCACGCACAGCGGACGAGCAGGGAGGTACGCGGTCGAAGCGTACGACGGCCGAGTCCTAGTGCCCTCAGGCTATGCAATCTCGCCTGAAGACTTCCAGAGTCTAAGCGAAAGCGCAACGATGGTGTATAACGAAAGAGAGTTCGTAAACAGAAAGCTACACCACATTGCGATGCACGGACCAGCCCTGAACACCGACGAAGAGTCGTATGAGCTGGTGAGGGCAGAGAGGACAGAACACGAGTACGTCTACGATGTGGACCAGAGAAGATGCTGTAAGAAGGAAGAAGCTGCAGGACTGGTACTGGTGGGCGACTTGACTAATCCGCCCTACCACGAATTCGCATATGAAGGGCTAAAAATCCGCCCTGCCTGCCCATACAAAATTGCAGTCATAGGAGTCTTCGGAGTACCAGGATCTGGCAAGTCAGCTATTATCAAGAACCTAGTTACCAGGCAAGACCTGGTGACTAGCGGAAAGAAAGAAAACTGCCAAGAAATCACCACCGACGTGATGAGACAGAGAGGTCTAGAGATATCTGCACGTACGGTTGACTCGCTGCTCTTGAATGGATGCAACAGGCCAGTCGACGTGTTGTACGTAGACGAGGCGTTTGCGTGCCACTCTGGAACGTTACTTGCTTTGATCGCCTTGGTTAGACCAAGGCAGAAAGTTGTACTCTGTGGTGACCCGAAGCAGTGCGGCTTCTTCAATATGATGCAGATGAAAGTCAACTATAATCACAACATCTGCACCCAAGTGTACCACAAAAGTATCTCCAGGCGGTGTACACTGCCTGTGACCGCCATTGTGTCATCGTTGCATTACGAAGGCAAAATGCGCACTACGAATGAGTACAACAAGCCGATTGTAGTGGACACTACAGGCTCAACAAAACCTGACGCTGGAGATCTCGTGTTAACGTGCTTCAGAGGGTGGGTTAAACAACTGCAAATTGACTATCGTGGATACGAGGTCATGACAGCAGCCGCATCCCAAGGGTTAACCAGAAAAGGAGTTTATGCAGTTAGGCAAAAAGTTAATGAAAACCCGCTCTATGCATCAACGTCAGAGCACGTCAACGTACTCCTAACACGTACGGAAGGTAAACTGGTATGGAAGACACTTTCCGGTGACCCGTGGATAAAGACGCTGCAGAACCCACCGAAAGGAAACTTCAAAGCAACTATCAAGGAGTGGGAGGTGGAGCATGCATCAATAATGGCGGGCATCTGCAGTCACCAAATGACCTTTGATACATTCCAAAACAAAGCCAATGTTTGTTGGGCTAAGAGCTTGGTCCCTATCCTCGAAACAGCGGGGATAAAACTAAATGATAGGCAGTGGTCCCAGATAATTCAAGCCTTCAAAGAAGATAAAGCATACTCACCTGAAGTAGCCCTGAATGAAATATGCACGCGCATGTATGGGGTGGATTTAGACAGTGGGCTATTTTCTAAACCATTGGTGTCTGTGTATTACGCGGATAACCACTGGGATAATAGGCCTGGAGGGAAGATGTTCGGATTCAACCCCGAGGCAGCATCCATTCTAGAAAGAAAGTATCCATTCACAAAAGGGAAGTGGAACATCAACAAGCAGATCTGCGTGACCACCAGGAGGATAGAAGACTTTAACCCTACCACCAATATTATACCGGCCAATAGGAGACTACCACACTCATTAGTGGCCGAACACCGCCCAGTAAAAGGGGAAAGAATGGAATGGCTGGTTAATAAGATAAACGGCCACCATGTGCTCCTGGTCAGTGGCTATAATCTTGTACTGCCTACTAAGAGAGTCACTTGGGTAGCGCCACTAGGTGTCCGCGGAGCGGACTACACATACAACCTAGAGTTGGGTCTGCCAGCAACGCTTGGCAGGTATGACCTAGTGGTCATAAACATCCACACACCTTTTCGCATACACCATTACCAACAGTGCGTAGACCACGCAATGAAACTGCAAATGCTCGGGGGTGACTCATTGAGACTGCTCAAACCGGGTGGCTCTCTATTGATCAGAGCGTATGGTTACGCAGATAGAACCAGTGAACGAGTCATCTGCGTGTTGGGACGCAAGTTCAGATCGTCTAGAGCGTTGAAACCACCATGTGTCACCAGCAACACTGAGATGTTTTTCCTATTCAGCAACTTTGACAATGGCAGAAGGAATTTCACAACTCATGTCATGAATAATCAACTGAATGCAGCCTTTGTAGGACAGGCCACCCGAGCAGGATGTGCACCGTCGTACCGGGTAAAACGCATGGACATCGCGAAGAACGATGAAGAGTGCGTAGTTAACGCCGCTAACCCTCGCGGGTTACCGGGTGACGGTGTTTGCAAGGCAGTATACAAAAAATGGCCGGAGTCCTTTAAGAATAGTGCAACACCAGTGGGAACCGCAAAAACAGTCATGTGCGGTACGTATCCAGTAATCCACGCCGTTGGACCGAACTTCTCTAATTATTTGGAATCTGAAGGGGACCGGGAATTGGCAGCTGCCTATCGAGAAGTCGCAAAGGAAGTAACTAGACTGGGAGTAAATAGTGTAGCTATACCTCTCCTCTCCACAGGTGTATACTCAGGAGGGAAAGATAGGCTGACCCAGTCACTGAACCACCTCTTCACAGCCATGGACTCGACGGATGCAGACGTGGTCATCTACTGTCGCGACAAAGAATGGGAGAAGAAAATATCCGAGGCCATACAGATGCGGACTCAAGTGGAGTTGCTGGATGAGCACATCTCCATAGACTGCGATATTGTTCGCGTGCACCCTGACAGCAGCTTGGCAGGCAGAAAAGGATACAGCACCACGGAAGGCGCACTGTACTCATACCTAGAAGGGACTCGTTTTCACCAGACGGCAGTGGACATGGCAGAGATATATACTATGTGGCCAAAGCAAACAGAGGCCAACGAGCAAGTCTGCCTATATGCCCTGGGGGAAAGTATTGAATCGATCAGGCAGAAATGCCCGGTGGATGATGCAGATGCATCGTCTCCTCCAAAAACTGTCCCGTGCCTTTGCCGTTACGCCATGACTCCGGAACGCGTCACTCGACTTCGCATGAACCACGTCACAAGTATAATTGTGTGTTCCTCGTTTCCCCTTCCAAAGTACAAAATAGAAGGAGTGCAAAAAGTCAAATGCTCTAAGGTAATGCTATTTGACCACAACGTGCCATCACGCGTAAGTCCAAGGGAATATAGATCTTCCCCGGAGGCTGCACAGGAAGCGAGTACAACCACGTCACTGACGCATAGCCAATTCGACCTAAGCGTTGACGGTGAGATACTACCCGTCCCGTCAGATCTGGATGCTGACGCCCCAGCCCTAGAACCAGCTCTAGACGACAGGGCGACACACACGTTGCCATCCACAACCGGAAACCTTGCGGCCGTGTCTGACTGGGTAATGAGCACCGTACCTGTCGCGCCGCCCAGAAGAAGGCGAGGGAGAAACCTGACTGTGACATGCGACGAGAGAGAAGGGAACATAACACCCATGGCTAGCGTCCGATTCTTTAGGGCAGAGCTGCGTCCGGTCGTACAAGAAACAGCGGAGACGCGTGACACAGCAATGTCTCTTCAGGCACCGCCGAGTACCGCCACGGAACTGAATCATCCGCCGATCTCCTTCGGAGCACCAAGCGAGACGTTCCCCATTACATTTGGGGACTTCAACGAAGGAGAAATCGAAAGCTTGTCTTCTGAGCTGCTAACTTTCGGAGACTTCCTACCCGGAGAAGTGGATGACTTGACAGATAGCGACTGGTCCACGTGCTCAGACACGGACGACGAGTTATGACTAGACAGGGCAGGTGGGTATATATTCTCGTCGGACACCGGTCCAGGTCATTTACAACAGAAGTCAGTACGCCAGTCAGTGCTGCCGGTGAACACCCTGGAGGAAGTCCACGAGGAGAAGTGTTACCCACCTAAGTTGGATGAAGTAAAGGAGCAACTATTACTTAAGAAACTCCAGGAGAGTGCATCCATGGCCAACAGAAGCAGGTACCAGTCGCGCAAAGTAGAAAACATGAAAGCAACAATCATCCAGAGACTAAAGAGAGGCTGTAGACTATACTTAATGTCAGAGACCTCAAAAGTCCCTACTTACCGGACCACATATCCGGCGCCTGTGTACTCGCCTCCGATCAACGTCCGACTGTCCAACCCCGAGTCCGCAGTGGCAGCATGCAATGAGTTCCTAGCTAGAAACTATCCAACTGTCTCATCATACCAAATTACCGACGAGTATGATGCATATTTAGACATGGTGGACGGGTCGGAGAGTTGCCTGGATCGAGCGACATTCAATCCGTCAAAACTTAGGAGCTACCCGAAACAGCACGCTTACCATGCGCCCTCCATCAGAAGCGCTGTACCGTCCCCATTCCAGAACACACTACAGAATGTACTGGCAGCAGCCACGAAAAGAAACTGCAACGTCACACAGATGAGGGAATTACCCACTTTGGACTCAGCAGTATTCAACGTGGAGTGTTTTAAAAAATTCGCATGCAACCAAGAATACTGGGAAGAATTTGCTGCCAGCCCTATTAGGATAACAATTGAGAATTTAACAACCTATGTTACTAAACTAAAAGGGCCAAAAGCAGCAGCGCTATTTGCAAAAACCCACAATCTGCTGCCACTGCAGGAAGTACCAATGGATAGGTTCACAGTAGATATGAAAAGGGACGTGAAGGTGACTCCTGGTACAAAGCACACAGAGGAAAGACCTAAGGTGCAGGTTATACAGGCGGCTGAACCCTTGGCGACAGCATACCTATGTGGGATTCACAGAGAGCTGGTTAGGAGGCTGAACGCCGTCCTCCTACCCAATGTACATACACTATTTGATATGTCTGCCGAGGATTTCGATGCCATCATAGCCGCACACTTTAAGCCAGGAGACACTGTTTTAGAAACGGACATAGCCTCCTTTGACAAGAGCCAAGATGATTCACTTGCGCTTACTGCCTTGATGTTGTTAGAAGATTTAGGGGTGGATCACTCCCTGTTGGACTTGATAGAGGCCGCTTTTGGAGAGATTTCCAGCTGTCATCTACCGACAGGTACGCGCTTCAAGTTCGGCGCCATGATGAAATCTGGTATGTTCCTAACTCTGTTCGTCAACACATTGCTAAACATCACCATCGCTAGCCGCGTGCTGGAAGATCGTCTGACAAAATCCGCGTGCGCGGCCTTCATCGGCGACGACAACATAATACATGGAGTCGTCTCCGATGAATTGATGGCAGCCAGATGCGCCACTTGGATGAACATGGAAGTGAAGATCATAGATGCAGTTGTATCCTTGAAAGCCCCTTACTTTTGTGGAGGGTTTATACTGCACGATACTGTGACGGGAACAGCCTGCAGAGTGGCAGACCCGCTAAAAAGGCTATTCAAACTGGGCAAACCGCTAGCGGCAGGTGACGAACAAGATGAAGATAGAAGACGAGCGCTGGCTGACGAAGTGATCAGATGGCAACGAACAGGGCTAATTGATGAGTTGGAGAAAGCGGTATACTCTAGGTATGAAGTGCAGGGTATATCAGTTGTGGTAATGTCCATGGCCACCTTTGCAAGCTCCAGATCTAACTTCGAGAAGCTCAGAGGACCCGTCATAACTTTGTACGGCGGTCCTAAATAGATGGAGTACATCCCAACCCAAACTTTTTACAATAGGAGGTACCAGCCTCGACCCTGGACTCCGCGCCCCACTATCCAAGTAATCAGGCCCAGACCGCGCCCTCAGAGGCAAGCCGGGCAACTTGCCCAGCTGATCTCAGCAGTTAATAAACTGACAATGCGCGCGGTACCCCAACAGAAGCCACGCAGGAATCGGAAGAATAAGAAGCAAAAGCAAAAGCGACAGGCGCCACAAAACAACACAAACCAAAAGAAGCAGCCGCCTAAAAAGAAACCAGCTCAAAAGAAAAAGAAGCCGGGCCGCAGAGAGAGGATGTGCATGAAAATCGAAAATGATTGTATTTTTGAAGTCAAGTATGAAGGTAAGGTAACAGGTTACGCGTGCTTGGTGGGGGACAAAGTAATGAAACCAGCACACGTAAAGGGGACCATCGATAACGCGGACCTGGCCAAACTGGCCTTTAAGCGGTCATCTAAGTATGACCTTGAATGCGCGCAGATACCCGTGCACATGAAGTCCGACGCTTCGAAGTTCACCCATGAGAAACCAGAGGGGTACTACAACTGGCACCATGGAGCAGTACAGTACTCAGGAGGCCGGTTCACCATCCCCACAGGTGCTGGCAAACCAGGGGACAGCGGCAGACCGATCTTCGACAACAAGGGACGCGTGGTGGCCATAGTCTTAGGAGGAGCTAATGAAGGAGCCCGTACAGCCCTCTCGGTGGTGACCTGGAATAAAGACATTGTCACTAAAATCACCCCCGAGGGGGCCGAAGAGTGGAGTCTTGCCATCCCAGTCATGTGCCTGCTGGCAAATACCACGTTCCCCTGCTCCCAGCCCCCTTGCACTCCCTGCTGCTATGAAAGGGAACCAGAGGAAACCCTACGCATGCTTGAGGACAACGTCATGAGACCTGGGTACTATCAGCTGCTACAAGCATCCTTAACATGTTCTCCCCACCGTCAGCGACGCAGTACCAAGGACAACTTCAATGTCTATAAAGCCACAAGACCGTACTTAGCTCACTGTCCCGACTGTGGAGAAGGGCACTCGTGCCATAGTCCCGTAGCATTAGAACGCATCAGAAATGAAGCGACAGACGGGACGCTGAAAATCCAGGTCTCCTTGCAAATCGGAATAAAGACGGATGATAGCCACGATTGGACCAAGCTGCGTTACATGGACAACCACACGCCAGCGGACGCAGAGAGGGCGGGGCTATTTGTAAGAACATCAGCACCGTGCACGATTACTGGAACAATGGGACACTTCATCCTGACCCGATGTCCGAAAGGGGAAACTCTGACGGTGGGATTCACTGACAGTAGGAAGATCAGTCACTCATGTACGCACCCATTTCACCATGACCCTCCTGTGATAGGCCGGGAGAAATTCCATTCCCGACCGCAGCACGGTAAAGAGCTGCCTTGCAGCACGTACGTGCAGAGCACCGCCGCAACTACCGAGGAGATAGAGGTACACATGCCCCCAGACACCCCTGATCGCACATTGATGTCACAACAGTCCGGCAACGTAAAGATCACAGTTAATGGCCAGACGGTGCGGTACAAGTGTAATTGCGGTGGCTCAAATGAAGGACTAATAACTACAGACAAAGTGATTAATAACTGCAAAGTTGATCAATGTCATGCCGCGGTCACCAATCACAAAAAGTGGCAGTACAACTCCCCTCTGGTCCCGCGTAATGCTGAACTTGGGGACCGAAAAGGAAAAATCCACATCCCGTTTCCGCTGGCAAATGTAACATGCAGGGTGCCTAAAGCAAGGAACCCCACCGTGACGTACGGGAAAAACCAAGTCATCATGCTACTGTATCCCGACCACCCAACACTCCTGTCCTACCGGAACATGGGAGAAGAATCAAACTACCAAGAAGAGTGGGTGACGCATAAGAAGGAAGTCGTGCTAACCGTGCCGACTGAAGGGCTCGAGGTCACGTGGGGTAACAACGAGCCGTATAAGTATTGGCCGCAGTTATCTACAAACGGTACAGCCCATGGCCACCCGCATGAGATAATTCTGTATTATTATGAGCTGTACCCTACTATGACTGTAGTAGTTGTGTCAGTGGCCTCGTTCGTACTCCTGTCGATGGTGGGTGTGGCAGTGGGGATGTGCATGTGTGCACGACGCAGATGCATCACACCGTACGAACTGACACCAGGAGCTACCGTCCCTTTCCTGCTTAGCCTAATATGCTGCATCAGAACAGCTAAAGCGGCCACATACCAAGAGGCTGCGGTATACCTGTGGAATGAGCAGCAACCTTTGTTTTGGCTACAAGCCCTTATTCCGCTGGCAGCCCTGATTGTCCTATGCAACTGTCTGAGACTCCTACCATGCTGCTGTAAAACGTTGGCTTTTTTAGCCGTAATGAGCGTCGGTGCCCACACTGTGAGCGCGTACGAACACGTAACAGTGATCCCGAACACGGTGGGAGTACCGTATAAGACTCTAGTCAATAGACCGGGCTACAGTCCCATGGTATTGGAGATGGAACTACTGTCAGTCACTTTGGAGCCAACGCTATCGCTTGATTACATCACGTGCGAGTACAAAACCGTTATCCCGTCTCCGTACGTGAAATGCTGCGGTACAGCAGAGTGCAAGGACAAAAACCTACCTGACTACAGCTGTAAGGTCTTCACCGGCGTCTACCCATTTATGTGGGGCGGAGCCTACTGCTTCTGCGACGCTGAAAACACGCAATTGAGCGAAGCACACGTGGAGAAGTCCGAATCATGCAAAACAGAATTTGCATCAGCATACAGGGCTCATACCGCATCCGCATCAGCTAAGCTCCGCGTCCTTTACCAAGGAAATAACATCACTGTAACTGCCTATGCTAACGGCGACCATGCCGTCACAGTTAAGGACGCCAAATTCATTGTGGGGCCAATGTCTTCAGCCTGGACACCTTTCGACAACAAAATTGTGGTGTACAAAGGTGACGTCTATAACATGGACTACCCGCCCTTTGGCGCAGGAAGACCAGGACAATTTGGCGATATCCAAAGTCGCACACCTGAGAGTAAAGACGTCTATGCTAATACACAACTGGTACTGCAGAGACCGGCTGCGGGTACGGTACATGTGCCATACTCTCAGGCACCATCTGGCTTTAAGTATTGGCTAAAAGAACGAGGGGCGTCGCTGCAGCACACAGCACCATTTGGCTGCCAAATAGCAACAAACCCGGTAAGAGCGGTGAATTGCGCCGTAGGGAACATGCCCATCTCCATCGACATACCGGATGCGGCCTTCATTAGGGTCGTCGACGCGCCCTCTTTAACGGACATGTCGTGCGAGGTACCAGCCTGCACCCATTCCTCAGATTTCGGGGGCGTCGCCATTATTAAATATGCAGCCAGCAAGAAAGGCAAGTGTGCGGTGCATTCGATGACCAACGCCGTCACAATTCGGGAAGCTGAGATAGAAGTTGAAGGGAATTCTCAGCTGCAAATCTCTTTCTCGACGGCCTTGGCCAGCGCCGAATTCCGCGTACAAGTCTGTTCTACACAAGTACACTGTGTAGCCGAGTGCCACCCTCCGAAGGACCACATAGTCAATTACCCGGCGTCACATACCACCCTCGGGGTCCAGGACATTTCCGCTACGGCGCTGTCATGGGTGCAGAAGATCACGGGAGGCGTGGGACTGGTTGTCGCTGTTGCAGCACTGATTCTAATCGTGGTGCTATGCGTGTCGTTCAGCAGGCACTAA
		</sequence>
		<sequence>
			<taxon idref="MH823666|Brazil|MT|Cuiaba|2017-03-01"/>
			ATGGATCCTGTGTACGTGGACATAGACGCTGACAGCGCCTTTTTGAAGGCCCTGCAACGTGCGTACCCCATGTTTGAGGTGGAACCCAGGCAGGTCACACCGAATGACCATGCTAATGCTAGAGCGTTCTCGCATCTAGCTATAAAACTAATAGAGCAGGAAATTGATCCCGACTCAACCATCCTGGACATCGGCAGTGCACCAGCAAGGAGGATGATGTCGGACAGGAAGTACCACTGCGTCTGCCCGATGCGCAGCGCAGAAGACCCCGAGAGACTCGCCAATTATGCGAGAAAGCTAGTACCTGCTGCAGGAAAAGTCCTGGACAGAAACATCTCTGGAAAGATCGGGGACTTACAAGCAGTAATGGCCGTGCCAGACACGGAGACGCCAACATTCTGCTTGCACACAGATGTCTCATGTAGACAGAGAGCAGACGTCGCGATATACCAAGACGTCTATGCTGTACACGCACCCACGTCGCTATACCACCAGGCGATTAAAGGGGTCCGAGTGGCGTACTGGGTAGGGTTCGACACAACCCCGTTCATGTACAATGCCATGGCGGGTGCCTACCCCTCATATTCGACAAACTGGGCAGACGAGCAGGTACTGAAGGCTAAGAACATAGGATTATGTTCAACAGACCTGACGGAAGGTAGACGAGGTAAATTGTCTATTATGAGAGGGAAGAAGCTAAAACCGTGTGACCGTGTGCTGTTCTCAGTAGGGTCAACGCTCTACCCGGAAAGCCGCAAGCTACTTAAGAGCTGGCACTTACCATCGGTGTTCCATCTAAAGGGCAAACTCAGCTTCACATGCCGCTGTGATACAGTGGTTTCGTGCGAGGGCTACGTCGTTAAGAGAATAACGATGAGCCCAGGCCTTTATGGAAAAACCACAGGGTATGCGGTAACCCACCACGCAGACGGATTCTTGATGTGCAAGACTACCGACACGGTTGACGGCGAAAGAGTGTCATTCTCGGTGTGCACATACGTGCCGGCGACCATTTGTGATCAAATGACCGGCATCCTTGCTACAGAAGTCACGCCGGAGGATGCACAGAAGCTGTTGGTGGGGCTGAACCAGAGAATAGTGGTTAACGGCAGAACGCAACGGAATACGAACACCATGAAAAACTATCTGCTTCCCGTGGTCGCCCAAGCCTTCAGTAAGTGGGCAAAGGAGTGCCGGAAAGACATGGAAGATGAAAAACTCCTGGGGGTCAGAGAAAGAACACTGACCTGCTGCTGTCTATGGGCATTCAAGAAGCAGAAAACACACACGGTCTACAAGAGGCCTGATACCCAGTCAATTCAGAAGGTTCAGGCCGAGTTTGACAGCTTTGTGGTACCGAGCCTGTGGTCGTCCGGGTTGTCAATCCCCTTGAGGACTAGAATCAAATGGTTGTTAAGCAAGGTGCCAAAAACCGACCTGATCCCATATAGCGGGGACGCCCAAGAAGCCCGGGACGCAGAAAAAGAAGCAGAGGAAGAACGAGAAGCAGAACTGACTCGTGAAGCCCTACCACCTCTACAGGCAGCACAGGAAGATGTTCAGGTCGAAATCGACGTGGAACAGCTTGAGGACAGAGCGGGTGCAGGAATAATAGAGACTCCTAGAGGAGCTATCAAAGTTACTGCCCAACCAACAGACCACGTCGTGGGAGAGTACCTGGTACTTTCCCCGCAGACCGTACTACGGAGCCAGAAGCTCAGCCTAATTCACGCTTTGGCGGAGCAAGTGAAGACGTGCACGCACAGCGGACGAGCAGGGAGGTACGCGGTCGAAGCGTACGACGGCCGAGTCCTAGTGCCCTCAGGCTATGCAATCTCGCCTGAAGACTTCCAGAGTCTAAGCGAAAGCGCAACGATGGTGTATAACGAAAGAGAGTTCGTAAACAGAAAGCTACACCACATTGCGATGCACGGACCAGCCCTGAACACCGACGAAGAGTCGTATGAGCTGGTGAGGGCAGAGAGGACAGAACACGAGTACGTCTACGATGTGGACCAGAGAAGATGCTGTAAGAAGGAAGAAGCTGCAGGACTGGTACTGGTGGGCGACTTGACTAATCCGCCCTACCACGAATTCGCATATGAAGGGCTAAAAATCCGCCCTGCCTGCCCATACAAAATTGCAGTCATAGGAGTCTTCGGAGTACCAGGATCTGGCAAGTCAGCTATTATCAAGAACCTAGTTACCAGGCAAGACCTGGTGACTAGCGGAAAGAAAGAAAACTGCCAAGAAATCACCACCGACGTGATGAGACAGAGAGGTCTAGAGATATCTGCACGTACGGTTGACTCGCTGCTCTTGAATGGATGCAACAGGCCAGTCGACGTGTTGTACGTAGACGAGGCGTTTGCGTGCCACTCTGGAACGTTACTTGCTTTGATCGCCTTGGTTAGACCAAGGCAGAAAGTTGTACTCTGTGGTGACCCGAAGCAGTGCGGCTTCTTCAATATGATGCAGATGAAAGTCAACTATAATCACAACATCTGCACCCAAGTGTACCACAAAAGTATCTCCAGGCGGTGTACACTGCCTGTGACCGCCATTGTGTCATCGTTGCATTACGAAGGCAAAATGCGCACTACGAATGAGTACAACAAGCCGATTGTAGTGGACACTACAGGCTCAACAAAACCTGACGCTGGAGATCTCGTGTTAACGTGCTTCAGAGGGTGGGTTAAACAACTGCAAATTGACTATCGTGGATACGAGGTCATGACAGCAGCCGCATCCCAAGGGTTAACCAGAAAAGGAGTTTATGCAGTTAGGCAAAAAGTTAATGAAAACCCGCTCTATGCATCAACGTCAGAGCACGTCAACGTACTCCTAACACGTACGGAAGGTAAACTGGTATGGAAGACACTTTCCGGTGACCCGTGGATAAAGACGCTGCAGAACCCACCGAAAGGAAACTTCAAAGCAACTATCAAGGAGTGGGAGGTGGAGCATGCATCAATAATGGCGGGCATCTGCAGTCACCAAATGACCTTTGATACATTCCAAAACAAAGCCAATGTTTGTTGGGCTAAGAGCTTGGTCCCTATCCTCGAAACAGCGGGGATAAAACTAAATGATAGGCAGTGGTCCCAGATAATTCAAGCCTTCAAAGAAGATAAAGCATACTCACCTGAAGTAGCCCTGAATGAAATATGCACGCGCATGTATGGGGTGGATTTAGACAGTGGGCTATTTTCTAAACCATTGGTGTCTGTGTATTACGCGGATAACCACTGGGATAATAGGCCTGGAGGGAAGATGTTCGGATTCAACCCCGAGGCAGCATCCATTCTAGAAAGAAAGTATCCATTCACAAAAGGGAAGTGGAACATCAACAAGCAGATCTGCGTGACCACCAGGAGGATAGAAGACTTTAACCCTACCACCAATATTATACCGGCCAATAGGAGACTACCACACTCATTAGTGGCCGAACACCGCCCAGTAAAAGGGGAAAGAATGGAATGGCTGGTTAATAAGATAAACGGCCACCATGTGCTCCTGGTCAGTGGCTATAATCTTGTACTGCCTACTAAGAGAGTCACTTGGGTAGCGCCACTAGGTGTCCGCGGAGCGGACTACACATACAACCTAGAGTTGGGTCTGCCAGCAACGCTTGGCAGGTATGACCTAGTGGTCATAAACATCCACACACCTTTTCGCATACACCATTACCAACAGTGCGTAGACCACGCAATGAAACTGCAAATGCTCGGGGGTGACTCATTGAGACTGCTCAAACCGGGTGGCTCTCTATTGATCAGAGCGTATGGTTACGCAGATAGAACCAGTGAACGAGTCATCTGCGTGTTGGGACGCAAGTTCAGATCGTCTAGAGCGTTGAAACCACCATGTGTCACCAGCAACACTGAGATGTTTTTCCTATTCAGCAACTTTGACAATGGCAGAAGGAATTTCACAACTCATGTCATGAATAATCAACTGAATGCAGCCTTTGTAGGACAGGCCACCCGAGCAGGATGTGCACCGTCGTACCGGGTAAAACGCATGGACATCGCGAAGAACGATGAAGAGTGCGTAGTTAACGCCGCTAACCCTCGCGGGTTACCGGGTGACGGTGTTTGCAAGGCAGTATACAAAAAATGGCCGGAGTCCTTTAAGAATAGTGCAACACCAGTGGGAACCGCAAAAACAGTCATGTGCGGTACGTATCCAGTAATCCACGCCGTTGGACCGAACTTCTCTAATTATTTGGAATCTGAAGGGGACCGGGAATTGGCAGCTGCCTATCGAGAAGTCGCAAAGGAAGTAACTAGACTGGGAGTAAATAGTGTAGCTATACCTCTCCTCTCCACAGGTGTATACTCAGGAGGGAAAGATAGGCTGACCCAGTCACTGAACCACCTCTTCACAGCCATGGACTCGACGGATGCAGACGTGGTCATCTACTGTCGCGACAAAGAATGGGAGAAGAAAATATCCGAGGCCATACAGATGCGGACTCAAGTGGAGTTGCTGGATGAGCACATCTCCATAGACTGCGATATTGTTCGCGTGCACCCTGACAGCAGCTTGGCAGGCAGAAAAGGATACAGCACCACGGAAGGCGCACTGTACTCATACCTAGAAGGGACTCGTTTTCACCAGACGGCAGTGGACATGGCAGAGATATATACTATGTGGCCAAAGCAAACAGAGGCCAACGAGCAAGTCTGCCTATATGCCCTGGGGGAAAGTATTGAATCGATCAGGCAGAAATGCCCGGTGGATGATGCAGATGCATCGTCTCCTCCAAAAACTGTCCCGTGCCTTTGCCGTTACGCCATGACTCCGGAACGCGTCACTCGACTTCGCATGAACCACGTCACAAGTATAATTGTGTGTTCCTCGTTTCCCCTTCCAAAGTACAAAATAGAAGGAGTGCAAAAAGTCAAATGCTCTAAGGTAATGCTATTTGACCACAACGTGCCATCACGCGTAAGTCCAAGGGAATATAGATCTTCCCCGGAGGCTGCACAGGAAGCGAGTACAACCACGTCACTGACGCATAGCCAATTCGACCTAAGCGTTGACGGTGAGATACTACCCGTCCCGTCAGATCTGGATGCTGACGCCCCAGCCCTAGAACCAGCTCTAGACGACAGGGCGACACACACGTTGCCATCCACAACCGGAAACCTTGCGGCCGTGTCTGACTGGGTAATGAGCACCGTACCTGTCGCGCCGCCCAGAAGAAGGCGAGGGAGAAACCTGACTGTGACATGCGACGAGAGAGAAGGGAACATAACACCCATGGCTAGCGTCCGATTCTTTAGGGCAGAGCTGCGTCCGGTCGTACAAGAAACAGCGGAGACGCGTGACACAGCAATGTCTCTTCAGGCACCGCCGAGTACCGCCACGGAACTGAATCATCCGCCGATCTCCTTCGGAGCACCAAGCGAGACGTTCCCCATTACATTTGGGGACTTCAACGAAGGAGAAATCGAAAGCTTGTCTTCTGAGCTGCTAACTTTCGGAGACTTCCTACCCGGAGAAGTGGATGACTTGACAGATAGCGACTGGTCCACGTGCTCAGACACGGACGACGAGTTATGACTAGACAGGGCAGGTGGGTATATATTCTCGTCGGACACCGGTCCAGGTCATTTACAACAGAAGTCAGTACGCCAGTCAGTGCTGCCGGTGAACACCCTGGAGGAAGTCCACGAGGAGAAGTGTTACCCACCTAAGTTGGATGAAGTAAAGGAGCAACTATTACTTAAGAAACTCCAGGAGAGTGCATCCATGGCCAACAGAAGCAGGTACCAGTCGCGCAAAGTAGAAAACATGAAAGCAACAATCATCCAGAGACTAAAGAGAGGCTGTAGACTATACTTAATGTCAGAGACCTCAAAAGTCCCTACTTACCGGACCACATATCCGGCGCCTGTGTACTCGCCTCCGATCAACGTCCGACTGTCCAACCCCGAGTCCGCAGTGGCAGCATGCAATGAGTTCCTAGCTAGAAACTATCCAACTGTCTCATCATACCAAATTACCGACGAGTATGATGCATATTTAGACATGGTGGACGGGTCGGAGAGTTGCCTGGATCGAGCGACATTCAATCCGTCAAAACTTAGGAGCTACCCGAAACAGCACGCTTACCATGCGCCCTCCATCAGAAGCGCTGTACCGTCCCCATTCCAGAACACACTACAGAATGTACTGGCAGCAGCCACGAAAAGAAACTGCAACGTCACACAGATGAGGGAATTACCCACTTTGGACTCAGCAGTATTCAACGTGGAGTGTTTTAAAAAATTCGCATGCAACCAAGAATACTGGGAAGAATTTGCTGCCAGCCCTATTAGGATAACAACTGAGAATTTAACAACCTATGTTACTAAACTAAAAGGGCCAAAAGCAGCAGCGCTATTTGCAAAAACCCACAATCTGCTGCCACTGCAGGAAGTACCAATGGATAGGTTCACAGTAGATATGAAAAGGGACGTGAAGGTGACTCCTGGTACAAAGCACACAGAGGAAAGACCTAAGGTGCAGGTTATACAGGCGGCTGAACCCTTGGCGACAGCATACCTATGTGGGATTCACAGAGAGCTGGTTAGGAGGCTGAACGCCGTCCTCCTACCCAATGTACATACACTATTTGATATGTCTGCCGAGGATTTCGATGCCATCATAGCCGCACACTTTAAGCCAGGAGACACTGTTTTAGAAACGGACATAGCCTCCTTTGACAAGAGCCAAGATGATTCACTTGCGCTTACTGCCTTGATGTTGTTAGAAGATTTAGGGGTGGATCACTCCCTGTTGGACTTGATAGAGGCCGCTTTTGGAGAGATTTCCAGCTGTCATCTACCGACAGGTACGCGCTTCAAGTTCGGCGCCATGATGAAATCTGGTATGTTCCTAACTCTGTTCGTCAACACATTGCTAAACATCACCATCGCTAGCCGCGTGCTGGAAGATCGTCTGACAAAATCCGCGTGCGCGGCCTTCATCGGCGACGACAACATAATACATGGAGTCGTCTCCGATGAATTGATGGCAGCCAGATGCGCCACTTGGATGAACATGGAAGTGAAGATCATAGATGCAGTTGTATCCTTGAAAGCCCCTTACTTTTGTGGAGGGTTTATACTGCACGATACTGTGACGGGAACAGCCTGCAGAGTGGCAGACCCGCTAAAAAGGCTATTCAAACTGGGCAAACCGCTAGCGGCAGGTGACGAACAAGATGAAGATAGAAGACGAGCGCTGGCTGACGAAGTGATCAGATGGCAACGAACAGGGCTAATTGATGAGTTGGAGAAAGCGGTATACTCTAGGTATGAAGTGCAGGGTATATCAGTTGTGGTAATGTCCATGGCCACCTTTGCAAGCTCCAGATCTAACTTCGAGAAGCTCAGAGGACCCGTCATAACTTTGTACGGCGGTCCTAAATAGATGGAGTACATCCCAACCCAAACTTTTTACAATAGGAGGTACCAGCCTCGACCCTGGACTCCGCGCCCCACTATCCAAGTAATCAGGCCCAGACCGCGCCCTCAGAGGCAAGCCGGGCAACTTGCCCAGCTGATCTCAGCAGTTAATAAACTGACAATGCGCGCGGTACCCCAACAGAAGCCACGCAGGAATCGGAAGAATAAGAAGCAAAAGCAAAAGCGACAGGCGCCACAAAACAACACAAACCAAAAGAAGCAGCCGCCTAAAAAGAAACCAGCTCAAAAGAAAAAGAAGCCGGGCCGCAGAGAGAGGATGTGCATGAAAATCGAAAATGATTGTATTTTTGAAGTCAAGTATGAAGGTAAGGTAACAGGTTACGCGTGCTTGGTGGGGGACAAAGTAATGAAACCAGCACACGTAAAGGGGACCATCGATAACGCGGACCTGGCCAAACTGGCCTTTAAGCGGTCATCTAAGTATGACCTTGAATGCGCGCAGATACCCGTGCACATGAAGTCCGACGCTTCGAAGTTCACCCATGAGAAACCAGAGGGGTACTACAACTGGCACCATGGAGCAGTACAGTACTCAGGAGGCCGGTTCACCATCCCCACAGGTGCTGGCAAACCAGGGGACAGCGGCAGACCGATCTTCGACAACAAGGGACGCGTGGTGGCCATAGTCTTAGGAGGAGCTAATGAAGGAGCCCGTACAGCCCTCTCGGTGGTGACCTGGAATAAAGACATTGTCACTAAAATCACCCCCGAGGGGGCCGAAGAGTGGAGTCTTGCCATCCCAGTCATGTGCCTGCTGGCAAATACCACGTTCCCCTGCTCCCAGCCCCCTTGCACTCCCTGCTGCTATGAAAGGGAACCAGAGGAAACCCTACGCATGCTTGAGGACAACGTCATGAGACCTGGGTACTATCAGCTGCTACAAGCATCCTTAACATGTTCTCCCCACCGTCAGCGACGCAGTACCAAGGACAACTTCAATGTCTATAAAGCCACAAGACCGTACTTAGCTCACTGTCCCGACTGTGGAGAAGGGCACTCGTGCCATAGTCCCGTAGCATTAGAACGCATCAGAAATGAAGCGACAGACGGGACGCTGAAAATCCAGGTCTCCTTGCAAATCGGAATAAAGACGGATGATAGCCACGATTGGACCAAGCTGCGTTACATGGACAACCACACGCCAGCGGACGCAGAGAGGGCGGGGCTATTTGTAAGAACATCAGCACCGTGCACGATTACTGGAACAATGGGACACTTCATCCTGACCCGATGTCCGAAAGGGGAAACTCTGACGGTGGGATTCACTGACAGTAGGAAGATCAGTCACTCATGTACGCACCCATTTCACCATGACCCTCCTGTGATAGGCCGGGAGAAATTCCATTCCCGACCGCAGCACGGTAAAGAGCTGCCTTGCAGCACGTACGTGCAGAGCACCGCCGCAACTACCGAGGAGATAGAGGTACACATGCCCCCAGACACCCCTGATCGCACATTGATGTCACAACAGTCCGGCAACGTAAAGATCACAGTTAATGGCCAGACGGTGCGGTACAAGTGTAATTGCGGTGGCTCAAATGAAGGACTAATAACTACAGACAAAGTGATTAATAACTGCAAAGTTGATCAATGTCATGCCGCGGTCACCAATCACAAAAAGTGGCAGTACAACTCCCCTCTGGTCCCGCGTAATGCTGAACTTGGGGACCGAAAAGGAAAAATCCACATCCCGTTTCCGCTGGCAAATGTAACATGCAGGGTGCCTAAAGCAAGGAACCCCACCGTGACGTACGGGAAAAACCAAGTCATCATGCTACTGTATCCCGACCACCCAACACTCCTGTCCTACCGGAACATGGGAGAAGAACCAAACTACCAAGAAGAGTGGGTGACGCATAAGAAGGAAGTCGTGCTAACCGTGCCGACTGAAGGGCTCGAGGTCACGTGGGGTAACAACGAGCCGTATAAGTATTGGCCGCAGTTATCTACAAACGGTACAGCCCATGGCCACCCGCATGAGATAATTCTGTATTATTATGAGCTGTACCCTACTATGACTGTAGTAGTTGTGTCAGTGGCCTCGTTCGTACTCCTGTCGATGGTGGGTGTGGCAGTGGGGATGTGCATGTGTGCACGACGCAGATGCATCACACCGTACGAACTGACACCAGGAGCTACCGTCCCTTTCCTGCTTAGCCTAATATGCTGCATCAGAACAGCTAAAGCGGCCACATACCAAGAGGCTGCGGTATACCTGTGGAATGAGCAGCAACCTTTGTTTTGGCTACAAGCCCTTATTCCGCTGGCAGCCCTGATTGTCCTATGCAACTGTCTGAGACTCCTACCATGCTGCTGTAAAACGTTGGCTTTTTTAGCCGTAATGAGCGTCGGTGCCCACACTGTGAGCGCGTACGAACACGTAACAGTGATCCCGAACACGGTGGGAGTACCGTATAAGACTCTAGTCAATAGACCGGGCTACAGTCCCATGGTATTGGAGATGGAACTACTGTCAGTCACTTTGGAGCCAACGCTATCGCTTGATTACATCACGTGCGAGTACAAAACCGTTATCCCGTCTCCGTACGTGAAATGCTGCGGTACAGCAGAGTGCAAGGACAAAAACCTACCTGACTACAGCTGTAAGGTCTTCACCGGCGTCTACCCATTTATGTGGGGCGGAGCCTACTGCTTCTGCGACGCTGAAAACACGCAATTGAGCGAAGCACACGTGGAGAAGTCCGAATCATGCAAAACAGAATTTGCATCAGCATACAGGGCTCATACCGCATCCGCATCAGCTAAGCTCCGCGTCCTTTACCAAGGAAATAACATCACTGTAACTGCCTATGCTAACGGCGACCATGCCGTCACAGTTAAGGACGCCAAATTCATTGTGGGGCCAATGTCTTCAGCCTGGACACCTTTCGACAACAAAATTGTGGTGTACAAAGGTGACGTCTATAACATGGACTACCCGCCCTTTGGCGCAGGAAGACCAGGACAATTTGGCGATATCCAAAGTCGCACACCTGAGAGTAAAGACGTCTATGCTAATACACAACTGGTACTGCAGAGACCGGCTGCGGGTACGGTACATGTGCCATACTCTCAGGCACCATCTGGCTTTAAGTATTGGCTAAAAGAACGAGGGGCGTCGCTGCAGCACACAGCACCATTTGGCTGCCAAATAGCAACAAACCCGGTAAGAGCGGTGAATTGCGCCGTAGGGAACATGCCCATCTCCATCGACATACCGGATGCGGCCTTCATTAGGGTCGTCGACGCGCCCTCTTTAACGGACATGTCGTGCGAGGTACCAGCCTGCACCCATTCCTCAGATTTCGGGGGCGTCGCCATTATTAAATATGCAGCCAGCAAGAAAGGCAAGTGTGCGGTGCATTCGATGACCAACGCCGTCACAATTCGGGAAGCTGAGATAGAAGTTGAAGGGAATTCTCAGCTGCAAATCTCTTTCTCGACGGCCTTGGCCAGCGCCGAATTCCGCGTACAAGTCTGTTCTACACAAGTACACTGTGTAGCCGAGTGCCACCCTCCGAAGGACCACATAGTCAATTACCCGGCGTCACATACCACCCTCGGGGTCCAGGACATTTCCGCTACGGCGCTGTCATGGGTGCAGAAGATCACGGGAGGCGTGGGACTGGTTGTCGCTGTTGCAGCACTGATTCTAATCGTGGTGCTATGCGTGTCGTTCAGCAGGCACTAA
		</sequence>
		<sequence>
			<taxon idref="MH823665|Brazil|MT|Cuiaba|2017-03-16"/>
			ATGGATCCTGTGTACGTGGACATAGACGCTGACAGCGCCTTTTTGAAGGCCCTGCAACGTGCGTACCCCATGTTTGAGGTGGAACCCAGGCAGGTCACACCGAATGACCATGCTAATGCTAGAGCGTTCTCGCATCTAGCTATAAAACTAATAGAGCAGGAAATTGATCCCGACTCAACCATCCTGGACATCGGCAGTGCACCAGCAAGGAGGATGATGTCGGACAGGAAGTACCACTGCGTCTGCCCGATGCGCAGCGCAGAAGACCCCGAGAGACTCGCCAATTATGCGAGAAAGCTAGCATCTGCTGCAGGAAAAGTCCTGGACAGAAACATCTCTGGAAAGATCGGGGACTTACAAGCAGTAATGGCCGTGCCAGACACGGAGACGCCAACATTCTGCTTGCACACAGATGTCTCATGTAGACAGAGAGCAGACGTCGCGATATACCAAGACGTCTATGCTGTACACGCACCCACGTCGCTATACCACCAGGCGATTAAAGGGGTCCGAGTGGCGTACTGGGTAGGGTTCGACACAACCCCGTTCATGTACAATGCCATGGCGGGTGCCTACCCCTCATATTCGACAAACTGGGCAGACGAGCAGGTACTGAAGGCTAAGAACATAGGATTATGTTCAACAGACCTGACGGAAGGTAGACGAGGTAAATTGTCTATTATGAGAGGGAAGAAGCTAAAACCGTGTGACCGTGTGCTGTTCTCAGTAGGGTCAACGCTCTACCCGGAAAGCCGCAAGCTACTTAAGAGCTGGCACTTACCATCGGTGTTCCATCTAAAGGGCAAACTCAGCTTCACATGCCGCTGTGATACAGTGGTTTCGTGCGAGGGCTACGTCGTTAAGAGAATAACGATGAGCCCAGGCCTTTATGGAAAAACCACAGGGTATGCGGTAACCCACCACGCAGACGGATTCTTGATGTGCAAGACTACCGACACGGTTGACGGCGAAAGAGTGTCATTCTCGGTGTGCACATACGTGCCGGCGACCATTTGTGATCAAATGACCGGCATCCTTGCTACAGAAGTCACGCCGGAGGATGCACAGAAGCTGTTGGTGGGGCTGAACCAGAGAATAGTGGTTAACGGCAGAACGCAACGGAATACGAACACCATGAAAAACTATCTGCTTCCCGTGGTCGCCCAAGCCTTCAGTAAGTGGGCAAAGGAGTGCCGGAAAGACATGGAAGATGAAAAACTCCTGGGGGTCAGAGAAAGAACACTGACCTGCTGCTGTCTATGGGCATTCAAGAAGCAGAAAACACACGCGGTCTACAAGAGGCCTGATACCCAGTCAATTCAGAAGGTTCAGGCCGAGTTTGACAGCTTTGTGGTACCGAGCCTGTGGTCGTCCGGGTTGTCAATCCCCTTGAGGACTAGAATCAAATGGTTGTTAAGCAAGGTGCCAAAAACCGACCTGATCCCATATAGCGGGGACGCCCAAGAAGCCCGGGACGCAGAAAAAGAAGCAGAGGAAGAACGAGAAGCAGAACTGACTCGTGAAGCCCTACCACCTCTACAGGCAGCACAGGAAGATGTTCAGGTCGAAATCGACGTGGAACAGCTTGAGGACAGAGCGGGTGCAGGAATAATAGAGACTCCTAGAGGAGCTATCAAAGTTACTGCCCAACCAACAGACCACGTCGTGGGAGAGTACCTGGTACTTTCCCCGCAGACCGTACTACGGAGCCAGAAGCTCAGCCTAATTCACGCTTTGGCGGAGCAAGTGAAGACGTGCACGCACAGCGGACGAGCAGGGAGGTACGCGGTCGAAGCGTACGACGGCCGAGTCCTAGTGCCCTCAGGCTATGCAATCTCGCCTGAAGACTTCCAGAGTCTAAGCGAAAGCGCAACGATGGTGTATAACGAAAGAGAGTTCGTAAACAGAAAGCTACACCACATTGCGATGCACGGACCAGCCCTGAACACCGACGAAGAGTCGTATGAGCTGGTGAGGGCAGAGAGGACAGAACACGAGTACGTCTACGATGTGGACCAGAGAAGATGCTGTAAGAAGGAAGAAGCTGCAGGACTGGTACTGGTGGGCGACTTGACTAATCCGCCCTACCACGAATTCGCATATGAAGGGCTAAAAATCCGCCCTGCCTGCCCATACAAAATTGCAGTCATAGGAGTCTTCGGAGTACCAGGATCTGGCAAGTCAGCTATTATCAAGAACCTAGTTACCAGGCAAGACCTGGTGACTAGCGGAAAGAAAGAAAACTGCCAAGAAATCACCACCGACGTGATGAGACAGAGAGGTCTAGAGATATCTGCACGTACGGTTGACTCGCTGCTCTTGAATGGATGCAACAGGCCAGTCGACGTGTTGTACGTAGACGAGGCGTTTGCGTGCCACTCTGGAACGTTACTTGCTTTGATCGCCTTGGTTAGACCAAGGCAGAAAGTTGTACTCTGTGGTGACCCGAAGCAGTGCGGCTTCTTCAATATGATGCAGATGAAAGTCAACTATAATCACAACATCTGCACCCAAGTGTACCACAAAAGTATCTCCAGGCGGTGTACACTGCCTGTGACCGCCATTGTGTCATCGTTGCATTACGAAGGCAAAATGCGCACTACGAATGAGTACAACAAGCCGATTGTAGTGGACACTACAGGCTCAACAAAACCTGACGCTGGAGATCTCGTGTTAACGTGCTTCAGAGGGTGGGTTAAACAACTGCAAATTGACTATCGTGGATACGAGGTCATGACAGCAGCCGCATCCCAAGGGTTAACCAGAAAAGGAGTTTATGCAGTTAGGCAAAAAGTTAATGAAAACCCGCTCTATGCATCAACGTCAGAGCACGTCAACGTACTCCTAACACGTACGGAAGGTAAACTGGTATGGAAGACACTTTCCGGTGACCCGTGGATAAAGACGCTGCAGAACCCACCGAAAGGAAACTTCAAAGCAACTATCAAGGAGTGGGAGGTGGAGCATGCATCAATAATGGCGGGCATCTGCAGTCACCAAATGACCTTTGATACATTCCAAAACAAAGCCAATGTTTGTTGGGCTAAGAGCTTGGTCCCTATCCTCGAAACAGCGGGGATAAAACTAAATGATAGGCAGTGGTCCCAGATAATTCAAGCCTTCAAAGAAGATAAAGCATACTCACCTGAAGTAGCCCTGAATGAAATATGCACGCGCATGTATGGGGTGGATTTAGACAGTGGGCTATTTTCTAAACCATTGGTGTCTGTGTATTACGCGGATAACCACTGGGATAATAGGCCTGGAGGGAAGATGTTCGGATTCAACCCCGAGGCAGCATCCATTCTAGAAAGAAAGTATCCATTCACAAAAGGGAAGTGGAACATCAACAAGCAGATCTGCGTGACCACCAGGAGGATAGAAGACTTTAACCCTACCACCAATATTATACCGGCCAATAGGAGACTACCACACTCATTAGTGGCCGAACACCGCCCAGTAAAAGGGGAAAGAATGGAATGGCTGGTTAATAAGATAAACGGCCACCATGTGCTCCTGGTCAGTGGCTATAATCTTGTACTGCCTACTAAGAGAGTCACTTGGGTAGCGCCACTAGGTGTCCGCGGAGCGGACTACACATACAACCTAGAGTTGGGTCTGCCAGCAACGCTTGGCAGGTATGACCTAGTGGTCATAAACATCCACACACCTTTTCGCATACACCATTACCAACAGTGCGTAGACCACGCAATGAAACTGCAAATGCTCGGGGGTGACTCATTGAGACTGCTCAAACCGGGTGGCTCTCTATTGATCAGAGCGTATGGTTACGCAGATAGAACCAGTGAACGAGTCATCTGCGTGTTGGGACGCAAGTTCAGATCGTCTAGAGCGTTGAAACCACCATGTGTCACCAGCAACACTGAGATGTTTTTCCTATTCAGCAACTTTGACAATGGCAGAAGGAATTTCACAACTCATGTCATGAATAATCAACTGAATGCAGCCTTTGTAGGACAGGCCACCCGAGCAGGATGTGCACCGTCGTACCGGGTAAAACGCATGGACATCGCGAAGAACGATGAAGAGTGCGTAGTTAACGCCGCTAACCCTCGCGGGTTACCGGGTGACGGTGTTTGCAAGGCAGTATACAAAAAATGGCCGGAGTCCTTTAAGAATAGTGCAACACCAGTGGGAACCGCAAAAACAGTCATGTGCGGTACGTATCCAGTAATCCACGCCGTTGGACCGAACTTCTCTAATTATTTGGAATCTGAAGGGGACCGGGAATTGGCAGCTGCCTATCGAGAAGTCGCAAAGGAAGTAACTAGACTGGGAGTAAATAGTGTAGCTATACCTCTCCTCTCCACAGGTGTATACTCAGGAGGGAAAGATAGGCTGACCCAGTCACTGAACCACCTCTTCACAGCCATGGACTCGACGGATGCAGACGTGGTCATCTACTGTCGCGACAAAGAATGGGAGAAGAAAATATCCGAGGCCATACAGATGCGGACTCAAGTGGAGTTGCTGGATGAGCACATCTCCATAGACTGCGATATTGTTCGCGTGCATCCTGACAGCAGCTTGGCAGGCAGAAAAGGATACAGCACCACGGAAGGCGCACTGTACTCATACCTAGAAGGGACTCGTTTTCACCAGACGGCAGTGGACATGGCAGAGATATATACTATGTGGCCAAAGCAAACAGAGGCCAACGAGCAAGTCTGCCTATATGCCCTGGGGGAAAGTATTGAATCGATCAGGCAGAAATGCCCGGTGGATGATGCAGATGCATCGTCTCCTCCAAAAACTGTCCCGTGCCTTTGCCGTTACGCCATGACTCCGGAACGCGTCACTCGACTTCGCATGAACCACGTCACAAGTATAATTGTGTGTTCCTCGTTTCCCCTTCCAAAGTACAAAATAGAAGGAGTGCAAAAAGTCAAATGCTCTAAGGTAATGCTATTTGACCACAACGTGCCATCACGCGTAAGTCCAAGGGAATATAGATCTTCCCCGGAGGCTGCACAGGAAGCGAGTACAACCACGTCACTGACGCATAGCCAATTCGACCTAAGCGTTGACGGTGAGATACTACCCGTCCCGTCAGATCTGGATGCTGACGCCCCAGCCCTAGAACCAGCTCTAGACGACAGGGCGACACACACGTTGCCATCCACAACCGGAAACCTTGCGGCCGTGTCTGACTGGGTAATGAGCACCGTACCTGTCGCGCCGCCCAGAAGAAGGCGAGGGAGAAACCTGACTGTGACATGCGACGAGAGAGAAGGGAACATAACACCCATGGCTAGCGTCCGATTCTTTAGGGCAGAGCTGCGTCCGGTCGTACAAGAAACAGCGGAGACGCGTGACACAGCAATGTCTCTTCAGGCACCGCCGAGTACCGCCACGGAACTGAATCATCCGCCGATCTCCTTCGGAGCACCAAGCGAGACGTTCCCCATTACATTTGGGGACTTCAACGAAGGAGAAATCGAAAGCTTGTCTTCTGAGCTGCTAACTTTCGGAGACTTCCTACCCGGAGAAGTGGATGACTTGACAGATAGCGACTGGTCTACGTGCTCAGACACGGACGACGAGTTATGACTAGACAGGGCAGGTGGGTATATATTCTCGTCGGACACCGGTCCAGGTCATTTACAACAGAAGTCAGTACGCCAGTCAGTGCTGCCGGTGAACACCCTGGAGGAAGTCCACGAGGAGAAGTGTTACCCACCTAAGTTGGATGAAGTAAAGGAGCAACTATTACTTAAGAAACTCCAGGAGAGTGCATCCATGGCCAACAGAAGCAGGTACCAGTCGCGCAAAGTAGAAAACATGAAAGCAACAATCATCCAGAGACTAAAGAGAGGCTGTAGACTATACTTAATGTCAGAGACCTCAAAAGTCCCTACTTACCGGACCACATATCCGGCGCCTGTGTACTCGCCTCCGATCAACGTCCGACTGTCCAACCCCGAGTCCGCAGTGGCAGCATGCAATGAGTTCCTAGCTAGAAACTATCCAACTGTCTCATCATACCAAATTACCGACGAGTATGATGCATATTTAGACATGGTGGACGGGTCGGAGAGTTGCCTGGATCGAGCGACATTCAATCCGTCAAAACTTAGGAGCTACCCGAAACAGCACGCTTACCATGCGCCCTCCATCAGAAGCGCTGTACCGTCCCCATTCCAGAACACACTACAGAATGTACTGGCAGCAGCCACGAAAAGAAACTGCAACGTCACACAGATGAGGGAATTACCCACTTTGGACTCAGCAGTATTCAACGTGGAGTGTTTTAAAAAATTCGCATGCAACCAAGAATACTGGGAAGAATTTGCTGCCAGCCCTATTAGGATAACAATTGAGAATTTAACAACCTATGTTACTAAACTAAAAGGGCCAAAAGCAGCAGCGCTATTTGCAAAAACCCACAATCTGCTGCCACTGCAGGAAGTACCAATGGATAGGTTCACAGTAGATATGAAAAGGGACGTGAAGGTGACTCCTGGTACAAAGCACACAGAGGAAAGACCTAAGGTGCAGGTTATACAGGCGGCTGAACCCTTGGCGACAGCATACCTATGTGGGATTCACAGAGAGCTGGTTAGGAGGCTGAACGCCGTCCTCCTACCCAATGTACATACACTATTTGATATGTCTGCCGAGGATTTCGATGCCATCATAGCCGCACACTTTAAGCCAGGAGACACTGTTTTAGAAACGGACATAGCCTCCTTTGACAAGAGCCAAGATGATTCACTTGCGCTTACTGCCTTGATGTTGTTAGAAGATTTAGGGGTGGATCACTCCCTGTTGGACTTGATAGAGGCCGCTTTTGGAGAGATTTCCAGCTGTCATCTACCGACAGGTACGCGCTTCAAGTTCGGCGCCATGATGAAATCTGGTATGTTCCTAACTCTGTTCGTCAACACATTGCTAAACATCACCATCGCTAGCCGCGTGCTGGAAGATCGTCTGACAAAATCCGCGTGCGCGGCCTTCATCGGCGACGACAACATAATACATGGAGTCGTCTCCGATGAATTGATGGCAGCCAGATGCGCCACTTGGATGAACATGGAAGTGAAGATCATAGATGCAGTTGTATCCTTGAAAGCCCCTTACTTTTGTGGAGGGTTTATACTGCACGATACTGTGACGGGAACAGCCTGCAGAGTGGCAGACCCGCTAAAAAGGCTATTCAAACTGGGCAAACCGCTAGCGGCAGGTGACGAACAAGATGAAGATAGAAGACGAGCGCTGGCTGACGAAGTGATCAGATGGCAACGAACAGGGCTAATTGATGAGTTGGAGAAAGCGGTATACTCTAGGTATGAAGTGCAGGGTATATCAGTTGTGGTAATGTCCATGGCCACCTTTGCAAGCTCCAGATCTAACTTCGAGAAGCTCAGAGGACCCGTCATAACTTTGTACGGCGGTCCTAAATAGATGGAGTACATCCCAACCCAAACTTTTTACAATAGGAGGTACCAGCCTCGACCCTGGACTCCGCGCCCCACTATCCAAGTAATCAGGCCCAGACCGCGCCCTCAGAGGCAAGCCGGGCAACTTGCCCAGCTGATCTCAGCAGTTAATAAACTGACAATGCGCGCGGTACCCCAACAGAAGCCACGTAGGAATCGGAAGAATAAGAAGCAAAAGCAAAAGCGACAGGCGCCACAAAACAACACAAACCAAAAGAAGCAGCCGCCTAAAAAGAAACCAGCTCAAAAGAAAAAGAAGCCGGGCCGCAGAGAGAGGATGTGCATGAAAATCGAAAATGATTGTATTTTTGAAGTCAAGTATGAAGGTAAGGTAACAGGTTACGCGTGCTTGGTGGGGGACAAAGTAATGAAACCAGCACACGTAAAGGGGACCATCGATAACGCGGACCTGGCCAAACTGGCCTTTAAGCGGTCATCTAAGTATGACCTTGAATGCGCGCAGATACCCGTGCACATGAAGTCCGACGCTTCGAAGTTCACCCATGAGAAACCAGAGGGGTACTACAACTGGCACCATGGAGCAGTACAGTACTCAGGAGGCCGGTTCACCATCCCCACAGGTGCTGGCAAACCAGGGGACAGCGGCAGACCGATCTTCGACAACAAGGGACGCGTGGTGGCCATAGTCTTAGGAGGAGCTAATGAAGGAGCCCGTACAGCCCTCTCGGTGGTGACCTGGAATAAAGACATTGTCACTAAAATCACCCCCGAGGGGGCCGAAGAGTGGAGTCTTGCCATCCCAGTCATGTGCCTGCTGGCAAATACCACGTTCCCCTGCTCCCAGCCCCCTTGCACTCCCTGCTGCTATGAAAGGGAACCAGAGGAAACCCTACGCATGCTTGAGGACAACGTCATGAGACCTGGGTACTATCAGCTGCTACAAGCATCCTTAACATGTTCTCCCCACCGTCAGCGACGCAGTACCAAGGACAACTTCAATGTCTATAAAGCCACAAGACCGTACTTAGCTCACTGTCCCGACTGTGGAGAAGGGCACTCGTGCCATAGTCCCGTAGCATTAGAACGCATCAGAAATGAAGCGACAGACGGGACGCTGAAAATCCAGGTCTCCTTGCAAATCGGAATAAAGACGGATGATAGCCACGATTGGACCAAGCTGCGTTACATGGACAACCACACGCCAGCGGACGCAGAGAGGGCGGGGCTATTTGTAAGAACATCAGCACCGTGCACGATTACTGGAACAATGGGACACTTCATCCTGACCCGATGTCCGAAAGGGGAAACTCTGACGGTGGGATTCACTGACAGTAGGAAGATCAGTCACTCATGTACGCACCCATTTCACCATGACCCTCCTGTGATAGGCCGGGAGAAATTCCATTCCCGACCGCAGCACGGTAAAGAGCTGCCTTGCAGCACGTACGTGCAGAGCACCGCCGCAACTACCGAGGAGATAGAGGTACACATGCCCCCAGACACCCCTGATCGCACATTGATGTCACAACAGTCCGGCAACGTAAAGATCACAGTTAATGGCCAGACGGTGCGGTACAAGTGTAATTGCGGTGGCTCAAATGAAGGACTAATAACTACAGACAAAGTGATTAATAACTGCAAAGTTGATCAATGTCATGCCGCGGTCACCAATCACAAAAAGTGGCAGTACAACTCCCCTCTGGTCCCGCGTAATGCTGAACTTGGGGACCGAAAAGGAAAAATCCACATCCCGTTTCCGCTGGCAAATGTAACATGCAGGGTGCCTAAAGCAAGGAACCCCACCGTGACGTACGGGAAAAACCAAGTCATCATGCTACTGTATCCCGACCACCCAACACTCCTGTCCTACCGGAACATGGGAGAAGAATCAAACTACCAAGAAGAGTGGGTGACGCATAAGAAGGAAGTCGTGCTAACCGTGCCGACTGAAGGGCTCGAGGTCACGTGGGGTAACAACGAGCCGTATAAGTATTGGCCGCAGTTATCTACAAACGGTACAGCCCATGGCCACCCGCATGAGATAATTCTGTATTATTATGAGCTGTACCCTACTATGACTGTAGTAGTTGTGTCAGTGGCCTCGTTCGTACTCCTGTCGATGGTGGGTGTGGCAGTGGGGATGTGCATGTGTGCACGACGCAGATGCATCACACCGTACGAACTGACACCAGGAGCTACCGTCCCTTTCCTGCTTAGCCTAATATGCTGCATCAGAACAGCTAAAGCGGCCACATACCAAGAGGCTGCGGTATACCTGTGGAATGAGCAGCAACCTTTGTTTTGGCTACAAGCCCTTATTCCGCTGGCAGCCCTGATTGTCCTATGCAACTGTCTGAGACTCCTACCATGCTGCTGTAAAACGTTGGCTTTTTTAGCCGTAATGAGCGTCGGTGCCCACACTGTGAGCGCGTACGAACACGTAACAGTGATCCCGAACACGGTGGGAGTACCGTATAAGACTCTAGTCAATAGACCGGGCTACAGTCCCATGGTATTGGAGATGGAACTACTGTCAGTCACTTTGGAGCCAACGCTATCGCTTGATTACATCACGTGCGAGTACAAAACCGTTATCCCGTCTCCGTACGTGAAATGCTGCGGTACAGCAGAGTGCAAGGACAAAAACCTACCTGACTACAGCTGTAAGGTCTTCACCGGCGTCTACCCATTTATGTGGGGCGGAGCCTACTGCTTCTGCGACGCTGAAAACACGCAATTGAGCGAAGCACACGTGGAGAAGTCCGAATCATGCAAAACAGAATTTGCATCAGCATACAGGGCTCATACCGCATCCGCATCAGCTAAGCTCCGCGTCCTTTACCAAGGAAATAACATCACTGTAACTGCCTATGCTAACGGCGACCATGCCGTCACAGTTAAGGACGCCAAATTCATTGTGGGGCCAATGTCTTCAGCCTGGACACCTTTCGACAACAAAATTGTGGTGTACAAAGGTGACGTCTATAACATGGACTACCCGCCCTTTGGCGCAGGAAGACCAGGACAATTTGGCGATATCCAAAGTCGCACACCTGAGAGTAAAGACGTCTATGCTAATACACAACTGGTACTGCAGAGACCGGCTGCGGGTACGGTACATGTGCCATACTCTCAGGCACCATCTGGCTTTAAGTATTGGCTAAAAGAACGAGGGGCGTCGCTGCAGCACACAGCACCATTTGGCTGCCAAATAGCAACAAACCCGGTAAGAGCGGTGAATTGCGCCGTAGGGAACATGCCCATCTCCATCGACATACCGGATGCGGCCTTCATTAGGGTCGTCGACGCGCCCTCTTTAACGGACATGTCGTGCGAGGTACCAGCCTGCACCCATTCCTCAGATTTCGGGGGCGTCGCCATTATTAAATATGCAGCCAGCAAGAAAGGCAAGTGTGCGGTGCATTCGATGACCAACGCCGTCACAATTCGGGAAGCTGAGATAGAAGTTGAAGGGAATTCTCAGCTGCAAATCTCTTTCTCGACGGCCTTGGCCAGCGCCGAATTCCGCGTACAAGTCTGTTCTACACAAGTACACTGTGTAGCCGAGTGCCACCCTCCGAAGGACCACATAGTCAATTACCCGGCGTCACATACCACCCTCGGGGTCCAGGACATTTCCGCTACGGCGCTGTCATGGGTGCAGAAGATCACGGGAGGCGTGGGACTGGTTGTCGCTGTTGCAGCACTGATTCTAATCGTGGTGCTATGCGTGTCGTTCAGCAGGCACTAA
		</sequence>
		<sequence>
			<taxon idref="MH823664|Brazil|MT|Cuiaba|2017-03-16"/>
			ATGGATCCTGTGTACGTGGACATAGACGCTGACAGCGCCTTTTTGAAGGCCCTGCAACGTGCGTACCCCATGTTTGAGGTGGAACCCAGGCAGGTCACACCGAATGACCATGCTAATGCTAGAGCGTTCTCGCATCTAGCTATAAAACTAATAGAGCAGGAAATTGATCCCGACTCAACCATCCTGGACATCGGCAGTGCACCAGCAAGGAGGATGATGTCGGACAGGAAGTACCACTGCGTCTGCCCGATGCGCAGCGCAGAAGACCCCGAGAGACTCGCCAATTATGCGAGAAAGCTAGTACCTGCTGCAGGAAAAGTCCTGGACAGAAACATCTCTGGAAAGATCGGGGACTTACAAGCAGTAATGGCCGTGCCAGACACGGAGACGCCAACATTCTGCTTGCACACAGATGTCTCATGTAGACAGAGAGCAGACGTCGCGATATACCAAGACGTCTATGCTGTACACGCACCCACGTCGCTATACCACCAGGCGATTAAAGGGGTCCGAGTGGCGTACTGGGTAGGGTTCGACACAACCCCGTTCATGTACAATGCCATGGCGGGTGCCTACCCCTCATATTCGACAAACTGGGCAGACGAGCAGGTACTGAAGGCTAAGAACATAGGATTATGTTCAACAGACCTGACGGAAGGTAGACGAGGTAAATTGTCTATTATGAGAGGGAAGAAGCTAAAACCGTGTGACCGTGTGCTGTTCTCAGTAGGGTCAACGCTCTACCCGGAAAGCCGCAAGCTACTTAAGAGCTGGCACTTACCATCGGTGTTCCATCTAAAGGGCAAACTCAGCTTCACATGCCGCTGTGATACAGTGGTTTCGTGCGAGGGCTACGTCGTTAAGAGAATAACGATGAGCCCAGGCCTTTATGGAAAAACCACAGGGTATGCGGTAACCCACCACGCAGACGGATTCTTGATGTGCAAGACTACCGACACGGTTGACGGCGAAAGAGTGTCATTCTCGGTGTGCACATACGTGCCGGCGACCATTTGTGATCAAATGACCGGCATCCTTGCTACAGAAGTCACGCCGGAGGATGCACAGAAGCTGTTGGTGGGGCTGAACCAGAGAATAGTGGTTAACGGCAGAACGCAACGGAATACGAACACCATGAAAAACTATCTGCTTCCCGTGGTCGCCCAAGCCTTCAGTAAGTGGGCAAAGGAGTGCCGGAAAGACATGGAAGATGAAAAACTCCTGGGGGTCAGAGAAAGAACACTGACCTGCTGCTGTCTATGGGCATTCAAGAAGCAGAAAACACACACGGTCTACAAGAGGCCTGATACCCAGTCAATTCAGAAGGTTCAGGCCGAGTTTGACAGCTTTGTGGTACCGAGCCTGTGGTCGTCCGGGTTGTCAATCCCCTTGAGGACTAGAATCAAATGGTTGTTAAGCAAGGTGCCAAAAACCGACCTGATCCCATATAGCGGGGACGCCCAAGAAGCCCGGGACGCAGAAAAAGAAGCAGAGGAAGAACGAGAAGCAGAACTGACTCGTGAAGCCCTACCACCTCTACAGGCAGCACAGGAAGATGTTCAGGTCGAAATCGACGTGGAACAGCTTGAGGACAGAGCGGGTGCAGGAATAATAGAGACTCCTAGAGGAGCTATCAAAGTTACTGCCCAACCAACAGACCACGTCGTGGGAGAGTACCTGGTACTTTCCCCGCAGACCGTACTACGGAGCCAGAAGCTCAGCCTAATTCACGCTTTGGCGGAGCAAGTGAAGACGTGCACGCACAGCGGACGAGCAGGGAGGTACGCGGTCGAAGCGTACGACGGCCGAGTCCTAGTGCCCTCAGGCTATGCAATCTCGCCTGAAGACTTCCAGAGTCTAAGCGAAAGCGCAACGATGGTGTATAACGAAAGAGAGTTCGTAAACAGAAAGCTACACCACATTGCGATGCACGGACCAGCCCTGAACACCGACGAAGAGTCGTATGAGCTGGTGAGGGCAGAGAGGACAGAACACGAGTACGTCTACGACGTGGACCAGAGAAGATGCTGTAAGAAGGAAGAAGCTGCAGGACTGGTACTGGTGGGCGACTTGACTAATCCGCCCTACCACGAATTCGCATATGAAGGGCTAAAAATCCGCCCTGCCTGCCCATACAAAATTGCAGTCATAGGAGTCTTCGGAGTACCAGGATCTGGCAAGTCAGCTATTATCAAGAACCTAGTTACCAGGCAAGACCTGGTGACTAGCGGAAAGAAAGAAAACTGCCAAGAAATCACCACCGACGTGATGAGACAGAGAGGTCTAGAGATATCTGCACGTACGGTTGACTCGCTGCTCTTGAATGGATGCAACAGGCCAGTCGACGTGTTGTACGTAGACGAGGCGTTTGCGTGCCACTCTGGAACGTTACTTGCTTTGATCGCCTTGGTTAGACCAAGGCAGAAAGTTGTACTCTGTGGTGACCCGAAGCAGTGCGGCTTCTTCAATATGATGCAGATGAAAGTCAACTATAATCACAACATCTGCACCCAAGTGTACCACAAAAGTATCTCCAGGCGGTGTACACTGCCTGTGACCGCCATTGTGTCATCGTTGCATTACGAAGGCAAAATGCGCACTACGAATGAGTACAACAAGCCGATTGTAGTGGACACTACAGGCTCAACAAAACCTGACGCTGGAGATCTCGTGTTAACGTGCTTCAGAGGGTGGGTTAAACAACTGCAAATTGACTATCGTGGATACGAGGTCATGACAGCAGCCGCATCCCAAGGGTTAACCAGAAAAGGAGTTTATGCAGTTAGGCAAAAAGTTAATGAAAACCCGCTCTATGCATCAACGTCAGAGCACGTCAACGTACTCCTAACACGTACGGAAGGTAAACTGGTATGGAAGACACTTTCCGGTGACCCGTGGATAAAGACGCTGCAGAACCCACCGAAAGGAAACTTCAAAGCAACTATCAAGGAGTGGGAGGTGGAGCATGCATCAATAATGGCGGGCATCTGCAGTCACCAAATGACCTTTGATACATTCCAAAACAAAGCCAATGTTTGTTGGGCTAAGAGCTTGGTCCCTATCCTCGAAACAGCGGGGATAAAACTAAATGATAGGCAGTGGTCCCAGATAATTCAAGCCTTCAAAGAAGATAAAGCATACTCACCTGAAGTAGCCCTGAATGAAATATGCACGCGCATGTATGGGGTGGATTTAGACAGTGGGCTATTTTCTAAACCATTGGTGTCTGTGTATTACGCGGATAACCACTGGGATAATAGGCCTGGAGGGAAGATGTTCGGATTCAACCCCGAGGCAGCATCCATTCTAGAAAGAAAGTATCCATTCACAAAAGGGAAGTGGAACATCAACAAGCAGATCTGCGTGACCACCAGGAGGATAGAAGACTTTAACCCTACCACCAATATTATACCGGCCAATAGGAGACTACCACACTCATTAGTGGCCGAACACCGCCCAGTAAAAGGGGAAAGAATGGAATGGCTGGTTAATAAGATAAACGGCCACCATGTGCTCCTGGTCAGTGGCTATAATCTTGTACTGCCTACTAAGAGAGTCACTTGGGTAGCGCCACTAGGTGTCCGCGGAGCGGACTACACATACAACCTAGAGTTGGGTCTGCCAGCAACGCTTGGCAGGTATGACCTAGTGGTCATAAACATCCACACACCTTTTCGCATACACCATTACCAACAGTGCGTAGACCACGCAATGAAACTGCAAATGCTCGGGGGTGACTCATTGAGACTGCTCAAACCGGGTGGCTCTCTATTGATCAGAGCGTATGGTTACGCAGATAGAACCAGTGAACGAGTCATCTGCGTGTTGGGACGCAAGTTCAGATCGTCTAGAGCGTTGAAACCACCATGTGTCACCAGCAACACTGAGATGTTTTTCCTATTCAGCAACTTTGACAATGGCAGAAGGAATTTCACAACTCATGTCATGAATAATCAACTGAATGCAGCCTTTGTAGGACAGGCCACCCGAGCAGGATGTGCACCGTCGTACCGGGTAAAACGCATGGACATCGCGAAGAACGATGAAGAGTGCGTAGTTAACGCCGCTAACCCTCGCGGGTTACCGGGTGACGGTGTTTGCAAGGCAGTATACAAAAAATGGCCGGAGTCCTTTAAGAATAGTGCAACACCAGTGGGAACCGCAAAAACAGTCATGTGCGGTACGTATCCAGTAATCCACGCCGTTGGACCGAACTTCTCTAATTATTTGGAATCTGAAGGGGACCGGGAATTGGCAGCTGCCTATCGAGAAGTCGCAAAGGAAGTAACTAGACTGGGAGTAAATAGTGTAGCTATACCTCTCCTCTCCACAGGTGTATACTCAGGAGGGAAAGATAGGCTGACCCAGTCACTGAACCACCTCTTCACAGCCATGGACTCGACGGATGCAGACGTGGTCATCTACTGTCGCGACAAAGAATGGGAGAAGAAAATATCCGAGGCCATACAGATGCGGACTCAAGTGGAGTTGCTGGATGAGCACATCTCCATAGACTGCGATATTGTTCGCGTGCACCCTGACAGCAGCTTGGCAGGCAGAAAAGGATACAGCACCACGGAAGGCGCACTGTACTCATACCTAGAAGGGACTCGTTTTCACCAGACGGCAGTGGACATGGCAGAGATATATACTATGTGGCCAAAGCAAACAGAGGCCAACGAGCAAGTCTGCCTATATGCCCTGGGGGAAAGTATTGAATCGATCAGGCAGAAATGCCCGGTGGATGATGCAGATGCATCGTCTCCTCCAAAAACTGTCCCGTGCCTTTGCCGTTACGCCATGACTCCGGAACGCGTCACTCGACTTCGCATGAACCACGTCACAAGTATAATTGTGTGTTCCTCGTTTCCCCTTCCAAAGTACAAAATAGAAGGAGTGCAAAAAGTCAAATGCTCTAAGGTAATGCTATTTGACCACAACGTGCCATCACGCGTAAGTCCAAGGGAATATAGATCTTCCCCGGAGGCTGCACAGGAAGCGAGTACAACCACGTCACTGACGCATAGCCAATTCGACCTAAGCGTTGACGGTGAGATACTACCCGTCCCGTCAGATCTGGATGCTGACGCCCCAGCCCTAGAACCAGCTCTAGACGACAGGGCGACACACACGTTGCCATCCACAACCGGAAACCTTGCGGCCGTGTCTGACTGGGTAATGAGCACCGTACCTGTCGCGCCGCCCAGAAGAAGGCGAGGGAGAAACCTGACTGTGACATGCGACGAGAGAGAAGGGAACATAACACCCATGGCTAGCGTCCGATTCTTTAGGGCAGAGCTGCGTCCGGTCGTACAAGAAACAGCGGAGACGCGTGACACAGCAATGTCTCTTCAGGCACCGCCGAGTACCGCCACGGAACTGAATCATCCGCCGATCTCCTTCGGAGCACCAAGCGAGACGTTCCCCATTACATTTGGGGACTTCAACGAAGGAGAAATCGAAAGCTTGTCTTCTGAGCTGCTAACTTTCGGAGACTTCCTACCCGGAGAAGTGGATGACTTGACAGATAGCGACTGGTCCACGTGCTCAGACACGGACGACGAGTTATGACTAGACAGGGCAGGTGGGTATATATTCTCGTCGGACACCGGTCCAGGTCATTTACAACAGAAGTCAGTACGCCAGTCAGTGCTGCCGGTGAACACCCTGGAGGAAGTCCACGAGGAGAAGTGTTACCCACCTAAGTTGGATGAAGTAAAGGAGCAACTATTACTTAAGAAACTCCAGGAGAGTGCATCCATGGCCAACAGAAGCAGGTACCAGTCGCGCAAAGTAGAAAACATGAAAGCAACAATCATCCAGAGACTAAAGAGAGGCTGTAGACTATACTTAATGTCAGAGACCTCAAAAGTCCCTACTTACCGGACCACATATCCGGCGCCTGTGTACTCGCCTCCGATCAACGTCCGACTGTCCAACCCCGAGTCCGCAGTGGCAGCATGCAATGAGTTCCTAGCTAGAAACTATCCAACTGTCTCATCATACCAAATTACCGACGAGTATGATGCATATTTAGACATGGTGGACGGGTCGGAGAGTTGCCTGGATCGAGCGACATTCAATCCGTCAAAACTTAGGAGCTACCCGAAACAGCACGCTTACCATGCGCCCTCCATCAGAAGCGCTGTACCGTCCCCATTCCAGAACACACTACAGAATGTACTGGCAGCAGCCACGAAAAGAAACTGCAACGTCACACAGATGAGGGAATTACCCACTTTGGACTCAGCAGTATTCAACGTGGAGTGTTTTAAAAAATTCGCATGCAACCAAGAATACTGGGAAGAATTTGCTGCCAGCCCTATTAGGATAACAACTGAGAATTTAACAACCTATGTTACTAAACTAAAAGGGCCAAAAGCAGCAGCGCTATTTGCAAAAACCCACAATCTGCTGCCACTGCAGGAAGTACCAATGGATAGGTTCACAGTAGATATGAAAAGGGACGTGAAGGTGACTCCTGGTACAAAGCACACAGAGGAAAGACCTAAGGTGCAGGTTATACAGGCGGCTGAACCCTTGGCGACAGCATACCTATGTGGGATTCACAGAGAGCTGGTTAGGAGGCTGAACGCCGTCCTCCTACCCAATGTACATACACTATTTGATATGTCTGCCGAGGATTTCGATGCCATCATAGCCGCACACTTTAAGCCAGGAGACACTGTTTTAGAAACGGACATAGCCTCCTTTGACAAGAGCCAAGATGATTCACTTGCGCTTACTGCCTTGATGTTGTTAGAAGATTTAGGGGTGGATCACTCCCTGTTGGACTTGATAGAGGCCGCTTTTGGAGAGATTTCCAGCTGTCATCTACCGACAGGTACGCGCTTCAAGTTCGGCGCCATGATGAAATCTGGTATGTTCCTAACTCTGTTCGTCAACACATTGCTAAACATCACCATCGCTAGCCGCGTGCTGGAAGATCGTCTGACAAAATCCGCGTGCGCGGCCTTCATCGGCGACGACAACATAATACATGGAGTCGTCTCCGATGAATTGATGGCAGCCAGATGCGCCACTTGGATGAACATGGAAGTGAAGATCATAGATGCAGTTGTATCCTTGAAAGCCCCTTACTTTTGTGGAGGGTTTATACTGCACGATACTGTGACGGGAACAGCCTGCAGAGTGGCAGACCCGCTAAAAAGGCTATTCAAACTGGGCAAACCGCTAGCGGCAGGTGACGAACAAGATGAAGATAGAAGACGAGCGCTGGCTGACGAAGTGATCAGATGGCAACGAACAGGGCTAATTGATGAGTTGGAGAAAGCGGTATACTCTAGGTATGAAGTGCAGGGTATATCAGTTGTGGTAATGTCCATGGCCACCTTTGCAAGCTCCAGATCTAACTTCGAGAAGCTCAGAGGACCCGTCATAACTTTGTACGGCGGTCCTAAATAGATGGAGTACATCCCAACCCAAACTTTTTACAATAGGAGGTACCAGCCTCGACCCTGGACTCCGCGCCCCACTATCCAAGTAATCAGGCCCAGACCGCGCCCTCAGAGGCAAGCCGGGCAACTTGCCCAGCTGATCTCAGCAGTTAATAAACTGACAATGCGCGCGGTACCCCAACAGAAGCCACGCAGGAATCGGAAGAATAAGAAGCAAAAGCAAAAGCGACAGGCGCCACAAAACAACACAAACCAAAAGAAGCAGCCGCCTAAAAAGAAACCAGCTCAAAAGAAAAAGAAGCCGGGCCGCAGAGAGAGGATGTGCATGAAAATCGAAAATGATTGTATTTTTGAAGTCAAGTATGAAGGTAAGGTAACAGGTTACGCGTGCTTGGTGGGGGACAAAGTAATGAAACCAGCACACGTAAAGGGGACCATCGATAACGCGGACCTGGCCAAACTGGCCTTTAAGCGGTCATCTAAGTATGACCTTGAATGCGCGCAGATACCCGTGCACATGAAGTCCGACGCTTCGAAGTTCACCCATGAGAAACCAGAGGGGTACTACAACTGGCACCATGGAGCAGTACAGTACTCAGGAGGCCGGTTCACCATCCCCACAGGTGCTGGCAAACCAGGGGACAGCGGCAGACCGATCTTCGACAACAAGGGACGCGTGGTGGCCATAGTCTTAGGAGGAGCTAATGAAGGAGCCCGTACAGCCCTCTCGGTGGTGACCTGGAATAAAGACATTGTCACTAAAATCACCCCCGAGGGGGCCGAAGAGTGGAGTCTTGCCATCCCAGTCATGTGCCTGCTGGCAAATACCACGTTCCCCTGCTCCCAGCCCCCTTGCACTCCCTGCTGCTATGAAAGGGAACCAGAGGAAACCCTACGCATGCTTGAGGACAACGTCATGAGACCTGGGTACTATCAGCTGCTACAAGCATCCTTAACATGTTCTCCCCACCGTCAGCGACGCAGTACCAAGGACAACTTCAATGTCTATAAAGCCACAAGACCGTACTTAGCTCACTGTCCCGACTGTGGAGAAGGGCACTCGTGCCATAGTCCCGTAGCATTAGAACGCATCAGAAATGAAGCGACAGACGGGACGCTGAAAATCCAGGTCTCCTTGCAAATCGGAATAAAGACGGATGATAGCCACGATTGGACCAAGCTGCGTTACATGGACAACCACACGCCAGCGGACGCAGAGAGGGCGGGGCTATTTGTAAGAACATCAGCACCGTGCACGATTACTGGAACAATGGGACACTTCATCCTGACCCGATGTCCGAAAGGGGAAACTCTGACGGTGGGATTCACTGACAGTAGGAAGATCAGTCACTCATGTACGCACCCATTTCACCATGACCCTCCTGTGATAGGCCGGGAGAAATTCCATTCCCGACCGCAGCACGGTAAAGAGCTGCCTTGCAGCACGTACGTGCAGAGCACCGCCGCAACTACCGAGGAGATAGAGGTACACATGCCCCCAGACACCCCTGATCGCACATTGATGTCACAACAGTCCGGCAACGTAAAGATCACAGTTAATGGCCAGACGGTGCGGTACAAGTGTAATTGCGGTGGCTCAAATGAAGGACTAATAACTACAGACAAAGTGATTAATAACTGCAAAGTTGATCAATGTCATGCCGCGGTCACCAATCACAAAAAGTGGCAGTACAACTCCCCTCTGGTCCCGCGTAATGCTGAACTTGGGGACCGAAAAGGAAAAATCCACATCCCGTTTCCGCTGGCAAATGTAACATGCAGGGTGCCTAAAGCAAGGAACCCCACCGTGACGTACGGGAAAAACCAAGTCATCATGCTACTGTATCCCGACCACCCAACACTCCTGTCCTACCGGAACATGGGAGAAGAACCAAACTACCAAGAAGAGTGGGTGACGCATAAGAAGGAAGTCGTGCTAACCGTGCCGACTGAAGGGCTCGAGGTCACGTGGGGTAACAACGAGCCGTATAAGTATTGGCCGCAGTTATCTACAAACGGTACAGCCCATGGCCACCCGCATGAGATAATTCTGTATTATTATGAGCTGTACCCTACTATGACTGTAGTAGTTGTGTCAGTGGCCTCGTTCGTACTCCTGTCGATGGTGGGTGTGGCAGTGGGGATGTGCATGTGTGCACGACGCAGATGCATCACACCGTACGAACTGACACCAGGAGCTACCGTCCCTTTCCTGCTTAGCCTAATATGCTGCATCAGAACAGCTAAAGCGGCCACATACCAAGAGGCTGCGGTATACCTGTGGAATGAGCAGCAACCTTTGTTTTGGCTACAAGCCCTTATTCCGCTGGCAGCCCTGATTGTCCTATGCAACTGTCTGAGACTCCTACCATGCTGCTGTAAAACGTTGGCTTTTTTAGCCGTAATGAGCGTCGGTGCCCACACTGTGAGCGCGTACGAACACGTAACAGTGATCCCGAACACGGTGGGAGTACCGTATAAGACTCTAGTCAATAGACCGGGCTACAGTCCCATGGTATTGGAGATGGAACTACTGTCAGTCACTTTGGAGCCAACGCTATCGCTTGATTACATCACGTGCGAGTACAAAACCGTTATCCCGTCTCCGTACGTGAAATGCTGCGGTACAGCAGAGTGCAAGGACAAAAACCTACCTGACTACAGCTGTAAGGTCTTCACCGGCGTCTACCCATTTATGTGGGGCGGAGCCTACTGCTTCTGCGACGCTGAAAACACGCAATTGAGCGAAGCACACGTGGAGAAGTCCGAATCATGCAAAACAGAATTTGCATCAGCATACAGGGCTCATACCGCATCCGCATCAGCTAAGCTCCGCGTCCTTTACCAAGGAAATAACATCACTGTAACTGCCTATGCTAACGGCGACCATGCCGTCACAGTTAAGGACGCCAAATTCATTGTGGGGCCAATGTCTTCAGCCTGGACACCTTTCGACAACAAAATTGTGGTGTACAAAGGTGACGTCTATAACATGGACTACCCGCCCTTTGGCGCAGGAAGACCAGGACAATTTGGCGATATCCAAAGTCGCACACCTGAGAGTAAAGACGTCTATGCTAATACACAACTGGTACTGCAGAGACCGGCTGCGGGTACGGTACATGTGCCATACTCTCAGGCACCATCTGGCTTTAAGTATTGGCTAAAAGAACGAGGGGCGTCGCTGCAGCACACAGCACCATTTGGCTGCCAAATAGCAACAAACCCGGTAAGAGCGGTGAATTGCGCCGTAGGGAACATGCCCATCTCCATCGACATACCGGATGCGGCCTTCATTAGGGTCGTCGACGCGCCCTCTTTAACGGACATGTCGTGCGAGGTACCAGCCTGCACCCATTCCTCAGATTTCGGGGGCGTCGCCATTATTAAATATGCAGCCAGCAAGAAAGGCAAGTGTGCGGTGCATTCGATGACCAACGCCGTCACAATTCGGGAAGCTGAGATAGAAGTTGAAGGGAATTCTCAGCTGCAAATCTCTTTCTCGACGGCCTTGGCCAGCGCCGAATTCCGCGTACAAGTCTGTTCTACACAAGTACACTGTGTAGCCGAGTGCCACCCTCCGAAGGACCACATAGTCAATTACCCGGCGTCACATACCACCCTCGGGGTCCAGGACATTTCCGCTACGGCGCTGTCATGGGTGCAGAAGATCACGGGAGGCGTGGGACTGGTTGTCGCTGTTGCAGCACTGATTCTAATCGTGGTGCTATGCGTGTCGTTCAGCAGGCACTAA
		</sequence>
		<sequence>
			<taxon idref="MH823663|Brazil|MT|Cuiaba|2017-01-05"/>
			ATGGATCCTGTGTACGTGGACATAGACGCTGACAGCGCCTTTTTGAAGGCCCTGCAACGTGCGTACCCCATGTTTGAGGTGGAACCCAGGCAGGTCACACCGAATGACCATGCTAATGCTAGAGCGTTCTCGCATCTAGCTATAAAACTAATAGAGCAGGAAATTGATCCCGACTCAACCATCCTGGACATCGGCAGTGCACCAGCAAGGAGGATGATGTCGGACAGGAAGTACCACTGCGTCTGCCCGATGCGCAGCGCAGAAGACCCCGAGAGACTCGCCAATTATGCGAGAAAGCTAGCATCTGCTGCAGGAAAAGTCCTGGACAGAAACATCTCTGGAAAGATCGGGGACTTACAAGCAGTAATGGCCGTGCCAGACACGGAGACGCCAACATTCTGCTTGCACACAGATGTCTCATGTAGACAGAGAGCAGACGTCGCGATATACCAAGACGTCTATGCTGTACACGCACCCACGTCGCTATACCACCAGGCGATTAAAGGGGTCCGAGTGGCGTACTGGGTAGGGTTCGACACAACCCCGTTCATGTACAATGCCATGGCGGGTGCCTACCCCTCATATTCGACAAACTGGGCAGACGAGCAGGTACTGAAGGCTAAGAACATAGGATTATGTTCAACAGACCTGACGGAAGGTAGACGAGGTAAATTGTCTATTATGAGAGGGAAGAAGCTAAAACCGTGTGACCGTGTGCTGTTCTCAGTAGGGTCAACGCTCTACCCGGAAAGCCGCAAGCTACTTAAGAGCTGGCACTTACCATCGGTGTTCCATCTAAAGGGCAAACTCAGCTTCACATGCCGCTGTGATACAGTGGTTTCGTGCGAGGGCTACGTCGTTAAGAGAATAACGATGAGCCCAGGCCTTTATGGAAAAACCACAGGGTATGCGGTAACCCACCACGCAGACGGATTCTTGATGTGCAAGACTACCGACACGGTTGACGGCGAAAGAGTGTCATTCTCGGTGTGCACATACGTGCCGGCGACCATTTGTGATCAAATGACCGGCATCCTTGCTACAGAAGTCACGCCGGAGGATGCACAGAAGCTGTTGGTGGGGCTGAACCAGAGAATAGTGGTTAACGGCAGAACGCAACGGAATACGAACACCATGAAAAACTATCTGCTTCCCGTGGTCGCCCAAGCCTTCAGTAAGTGGGCAAAGGAGTGCCGGAAAGACATGGAAGATGAAAAACTCCTGGGGGTCAGAGAAAGAACACTGACCTGCTGCTGTCTATGGGCATTCAAGAAGCAGAAAACACACGCGGTCTACAAGAGGCCTGATACCCAGTCAATTCAGAAGGTTCAGGCCGAGTTTGACAGCTTTGTGGTACCGAGCCTGTGGTCGTCCGGGTTGTCAATCCCCTTGAGGACTAGAATCAAATGGTTGTTAAGCAAGGTGCCAAAAACCGACCTGATCCCATATAGCGGGGACGCCCAAGAAGCCCGGGACGCAGAAAAAGAAGCAGAGGAAGAACGAGAAGCAGAACTGACTCGTGAAGCCCTACCACCTCTACAGGCAGCACAGGAAGATGTTCAGGTCGAAATCGACGTGGAACAGCTTGAGGACAGAGCGGGTGCAGGAATAATAGAGACTCCTAGAGGAGCTATCAAAGTTACTGCCCAACCAACAGACCACGTCGTGGGAGAGTACCTGGTACTTTCCCCGCAGACCGTACTACGGAGCCAGAAGCTCAGCCTAATTCACGCTTTGGCGGAGCAAGTGAAGACGTGCACGCACAGCGGWCGAGCAGGGAGGTACGCGGTCGAAGCGTACGACGGCCGAGTCCTAGTGCCCTCAGGCTATGCAATCTCGCCTGAAGACTTCCAGAGTCTAAGCGAAAGCGCAACGATGGTGTATAACGAAAGAGAGTTCGTAAACAGAAAGCTACACCACATTGCGATGCACGGACCAGCCCTGAACACCGACGAAGAGTCGTATGAGCTGGTGAGGGCAGAGAGGACAGAACACGAGTACGTCTACGATGTGGACCAGAGAAGATGCTGTAAGAAGGAAGAAGCTGCAGGACTGGTACTGGTGGGCGACTTGACTAATCCGCCCTACCACGAATTCGCATATGAAGGGCTAAAAATCCGCCCTGCCTGCCCATACAAAATTGCAGTCATAGGAGTCTTCGGAGTACCAGGATCTGGCAAGTCAGCTATTATCAAGAACCTAGTTACCAGGCAAGACCTGGTGACTAGCGGAAAGAAAGAAAACTGCCAAGAAATCACCACCGACGTGATGAGACAGAGAGGTCTAGAGATATCTGCACGTACGGTTGACTCGCTGCTCTTGAATGGATGCAACAGGCCAGTCGACGTGTTGTACGTAGACGAGGCGTTTGCGTGCCACTCTGGAACGTTACTTGCTTTGATCGCCTTGGTTAGACCAAGGCAGAAAGTTGTACTCTGTGGTGACCCGAAGCAGTGCGGCTTCTTCAATATGATGCAGATGAAAGTCAACTATAATCACAACATCTGCACCCAAGTGTACCACAAAAGTATCTCCAGGCGGTGTACACTGCCTGTGACCGCCATTGTGTCATCGTTGCATTACGAAGGCAAAATGCGCACTACGAATGAGTACAACAAGCCGATTGTAGTGGACACTACAGGCTCAACAAAACCTGACGCTGGAGATCTCGTGTTAACGTGCTTCAGAGGGTGGGTTAAACAACTGCAAATTGACTATCGTGGATACGAGGTCATGACAGCAGCCGCATCCCAAGGGTTAACCAGAAAAGGAGTTTATGCAGTTAGGCAAAAAGTTAATGAAAACCCGCTCTATGCATCAACGTCAGAGCACGTCAACGTACTCCTAACACGTACGGAAGGTAAACTGGTATGGAAGACACTTTCCGGTGACCCGTGGATAAAGACGCTGCAGAACCCACCGAAAGGAAACTTCAAAGCAACTATCAAGGAGTGGGAGGTGGAGCATGCATCAATAATGGCGGGCATCTGCAGTCACCAAATGACCTTTGATACATTCCAAAACAAAGCCAATGTTTGTTGGGCTAAGAGCTTGGTCCCTATCCTCGAAACAGCGGGGATAAAACTAAATGATAGGCAGTGGTCCCAGATAATTCAAGCCTTCAAAGAAGATAAAGCATACTCACCTGAAGTAGCCCTGAATGAAATATGCACGCGCATGTATGGGGTGGATTTAGACAGTGGGCTATTTTCTAAACCATTGGTGTCTGTGTATTACGCGGATAACCACTGGGATAATAGGCCTGGAGGGAAGATGTTCGGATTCAACCCCGAGGCAGCATCCATTCTAGAAAGAAAGTATCCATTCACAAAAGGGAAGTGGAACATCAACAAGCAGATCTGCGTGACCACCAGGAGGATAGAAGACTTTAACCCTACCACCAATATTATACCGGCCAATAGGAGACTACCACACTCATTAGTGGCCGAACACCGCCCAGTAAAAGGGGAAAGAATGGAATGGCTGGTTAATAAGATAAACGGCCACCATGTGCTCCTGGTCAGTGGCTATAATCTTGTACTGCCTACTAAGAGAGTCACTTGGGTAGCGCCACTAGGTGTCCGCGGAGCGGACTACACATACAACCTAGAGTTGGGTCTGCCAGCAACGCTTGGCAGGTATGACCTAGTGGTCATAAACATCCACACACCTTTTCGCATACACCATTACCAACAGTGCGTAGACCACGCAATGAAACTGCAAATGCTCGGGGGTGACTCATTGAGACTGCTCAAACCGGGTGGCTCTCTATTGATCAGAGCGTATGGTTACGCAGATAGAACCAGTGAACGAGTCATCTGCGTGTTGGGACGCAAGTTCAGATCGTCTAGAGCGTTGAAACCACCATGTGTCACCAGCAACACTGAGATGTTTTTCCTATTCAGCAACTTTGACAATGGCAGAAGGAATTTCACAACTCATGTCATGAATAATCAACTGAATGCAGCCTTTGTAGGACAGGCCACCCGAGCAGGATGTGCACCGTCGTACCGGGTAAAACGCATGGACATCGCGAAGAACGATGAAGAGTGCGTAGTTAACGCCGCTAACCCTCGCGGGTTACCGGGTGACGGTGTTTGCAAGGCAGTATACAAAAAATGGCCGGAGTCCTTTAAGAATAGTGCAACACCAGTGGGAACCGCAAAAACAGTCATGTGCGGTACGTATCCAGTAATCCACGCCGTTGGACCGAACTTCTCTAATTATTTGGAATCTGAAGGGGACCGGGAATTGGCAGCTGCCTATCGAGAAGTCGCAAAGGAAGTAACTAGACTGGGAGTAAATAGTGTAGCTATACCTCTCCTCTCCACAGGTGTATACTCAGGAGGGAAAGATAGGCTGACCCAGTCACTGAACCACCTCTTCACAGCCATGGACTCGACGGATGCAGACGTGGTCATCTACTGTCGCGACAAAGAATGGGAGAAGAAAATATCCGAGGCCATACAGATGCGGACTCAAGTGGAGTTGCTGGATGAGCACATCTCCATAGACTGCGATATTGTTCGCGTGCACCCTGACAGCAGCTTGGCAGGCAGAAAAGGATACAGCACCACGGAAGGCGCACTGTACTCATACCTAGAAGGGACTCGTTTTCACCAGACGGCAGTGGACATGGCAGAGATATATACTATGTGGCCAAAGCAAACAGAGGCCAACGAGCAAGTCTGCCTATATGCCCTGGGGGAAAGTATTGAATCGATCAGGCAGAAATGCCCGGTGGATGATGCAGATGCATCGTCTCCTCCAAAAACTGTCCCGTGCCTTTGCCGTTACGCCATGACTCCGGAACGCGTCACTCGACTTCGCATGAACCACGTCACAAGTATAATTGTGTGTTCCTCGTTTCCCCTTCCAAAGTACAAAATAGAAGGAGTGCAAAAAGTCAAATGCTCTAAGGTAATGCTATTTGACCACAACGTGCCATCACGCGTAAGTCCAAGGGAATATAGATCTTCCCCGGAGGCTGCACAGGAAGCGAGTACAACCACGTCACTGACGCATAGCCAATTCGACCTAAGCGTTGACGGTGAGATACTACCCGTCCCGTCAGATCTGGATGCTGACGCCCCAGCCCTAGAACCAGCTCTAGACGACAGGGCGACACACACGTTGCCATCCACAACCGGAAACCTTGCGGCCGTGTCTGACTGGGTAATGAGCACCGTACCTGTCGCGCCGCCCAGAAGAAGGCGAGGGAGAAACCTGACTGTGACATGCGACGAGAGAGAAGGGAACATAACACCCATGGCTAGCGTCCGATTCTTTAGGGCAGAGCTGCGTCCGGTCGTACAAGAAACAGCGGAGACGCGTGACACAGCAATGTCTCTTCAGGCACCGCCGAGTACCGCCACGGAACTGAATCATCCGCCGATCTCCTTCGGAGCACCAAGCGAGACGTTCCCCATTACATTTGGGGACTTCAACGAAGGAGAAATCGAAAGCTTGTCTTCTGAGCTGCTAACTTTCGGAGACTTCCTACCCGGAGAAGTGGATGACTTGACAGATAGCGACTGGTCCACGTGCTCAGACACGGACGACGAGTTATGACTAGACAGGGCAGGTGGGTATATATTCTCGTCGGACACCGGTCCAGGTCATTTACAACAGAAGTCAGTACGCCAGTCAGTGCTGCCGGTGAACACCCTGGAGGAAGTCCACGAGGAGAAGTGTTACCCACCTAAGTTGGATGAAGTAAAGGAGCAACTATTACTTAAGAAACTCCAGGAGAGTGCATCCATGGCCAACAGAAGCAGGTACCAGTCGCGCAAAGTAGAAAACATGAAAGCAACAATCATCCAGAGACTAAAGAGAGGCTGTAGACTATACTTAATGTCAGAGACCTCAAAAGTCCCTACTTACCGGACCACATATCCGGCGCCTGTGTACTCGCCTCCGATCAACGTCCGACTGTCCAACCCCGAGTCCGCAGTGGCAGCATGCAATGAGTTCCTAGCTAGAAACTATCCAACTGTCTCATCATACCAAATTACCGACGAGTATGATGCATATTTAGACATGGTGGACGGGTCGGAGAGTTGCCTGGATCGAGCGACATTCAATCCGTCAAAACTTAGGAGCTACCCGAAACAGCACGCTTACCATGCGCCCTCCATCAGAAGCGCTGTACCGTCCCCATTCCAGAACACACTACAGAATGTACTGGCAGCAGCCACGAAAAGAAACTGCAACGTCACACAGATGAGGGAATTACCCACTTTGGACTCAGCAGTATTCAACGTGGAGTGTTTTAAAAAATTCGCATGCAACCAAGAATACTGGGAAGAATTTGCTGCCAGCCCTATTAGGATAACAATTGAGAATTTAACAACCTATGTTACTAAACTAAAAGGGCCAAAAGCAGCAGCGCTATTTGCAAAAACCCACAATCTGCTGCCACTGCAGGAAGTACCAATGGATAGGTTCACAGTAGATATGAAAAGGGACGTGAAGGTGACTCCTGGTACAAAGCACACAGAGGAAAGACCTAAGGTGCAGGTTATACAGGCGGCTGAACCCTTGGCGACAGCATACCTATGTGGGATTCACAGAGAGCTGGTTAGGAGGCTGAACGCCGTCCTCCTACCCAATGTACATACACTATTTGATATGTCTGCCGAGGATTTCGATGCCATCATAGCCGCACACTTTAAGCCAGGAGACACTGTTTTAGAAACGGACATAGCCTCCTTTGACAAGAGCCAAGATGATTCACTTGCGCTTACTGCCTTGATGTTGTTAGAAGATTTAGGGGTGGATCACTCCCTGTTGGACTTGATAGAGGCCGCTTTTGGAGAGATTTCCAGCTGTCATCTACCGACAGGTACGCGCTTCAAGTTCGGCGCCATGATGAAATCTGGTATGTTCCTAACTCTGTTCGTCAACACATTGCTAAACATCACCATCGCTAGCCGCGTGCTGGAAGATCGTCTGACAAAATCCGCGTGCGCGGCCTTCATCGGCGACGACAACATAATACATGGAGTCGTCTCCGATGAATTGATGGCAGCCAGATGCGCCACTTGGATGAACATGGAAGTGAAGATCATAGATGCAGTTGTATCCTTGAAAGCCCCTTACTTTTGTGGAGGGTTTATACTGCACGATACTGTGACGGGAACAGCCTGCAGAGTGGCAGACCCGCTAAAAAGGCTATTCAAACTGGGCAAACCGCTAGCGGCAGGTGACGAACAAGATGAAGATAGAAGACGAGCGCTGGCTGACGAAGTGATCAGATGGCAACGAACAGGGCTAATTGATGAGTTGGAGAAAGCGGTATACTCTAGGTATGAAGTGCAGGGTATATCAGTTGTGGTAATGTCCATGGCCACCTTTGCAAGCTCCAGATCTAACTTCGAGAAGCTCAGAGGACCCGTCATAACTTTGTACGGCGGTCCTAAATAGATGGAGTACATCCCAACCCAAACTTTTTACAATAGGAGGTACCAGCCTCGACCCTGGACTCCGCGCCCCACTATCCAAGTAATCAGGCCCAGACCGCGCCCTCAGAGGCAAGCCGGGCAACTTGCCCAGCTGATCTCAGCAGTTAATAAACTGACAATGCGCGCGGTACCCCAACAGAAGCCACGCAGGAATCGGAAGAATAAGAAGCAAAAGCAAAAGCGACAGGCGCCACAAAACAACACAAACCAAAAGAAGCAGCCGCCTAAAAAGAAACCAGCTCAAAAGAAAAAGAAGCCGGGCCGCAGAGAGAGGATGTGCATGAAAATCGAAAATGATTGTATTTTTGAAGTCAAGTATGAAGGTAAGGTAACAGGTTACGCGTGCTTGGTGGGGGACAAAGTAATGAAACCAGCACACGTAAAGGGGACCATCGATAACGCGGACCTGGCCAAACTGGCCTTTAAGCGGTCATCTAAGTATGACCTTGAATGCGCGCAGATACCCGTGCACATGAAGTCCGACGCTTCGAAGTTCACCCATGAGAAACCAGAGGGGTACTACAACTGGCACCATGGAGCAGTACAGTACTCAGGAGGCCGGTTCACCATCCCCACAGGTGCTGGCAAACCAGGGGACAGCGGCAGACCGATCTTCGACAACAAGGGACGCGTGGTGGCCATAGTCTTAGGAGGAGCTAATGAAGGAGCCCGTACAGCCCTCTCGGTGGTGACCTGGAATAAAGACATTGTCACTAAAATCACCCCCGAGGGGGCCGAAGAGTGGAGTCTTGCCATCCCAGTCATGTGCCTGCTGGCAAATACCACGTTCCCCTGCTCCCAGCCCCCTTGCACTCCCTGCTGCTATGAAAGGGAACCAGAGGAAACCCTACGCATGCTTGAGGACAACGTCATGAGACCTGGGTACTATCAGCTGCTACAAGCATCCTTAACATGTTCTCCCCACCGTCAGCGACGCAGTACCAAGGACAACTTCAATGTCTATAAAGCCACAAGACCGTACTTAGCTCACTGTCCCGACTGTGGAGAAGGGCACTCGTGCCATAGTCCCGTAGCATTAGAACGCATCAGAAATGAAGCGACAGACGGGACGCTGAAAATCCAGGTCTCCTTGCAAATCGGAATAAAGACGGATGATAGCCACGATTGGACCAAGCTGCGTTACATGGACAACCACACGCCAGCGGACGCAGAGAGGGCGGGGCTATTTGTAAGAACATCAGCACCGTGCACGATTACTGGAACAATGGGACACTTCATCCTGACCCGATGTCCGAAAGGGGAAACTCTGACGGTGGGATTCACTGACAGTAGGAAGATCAGTCACTCATGTACGCACCCATTTCACCATGACCCTCCTGTGATAGGCCGGGAGAAATTCCATTCCCGACCGCAGCACGGTAAAGAGCTGCCTTGCAGCACGTACGTGCAGAGCACCGCCGCAACTACCGAGGAGATAGAGGTACACATGCCCCCAGACACCCCTGATCGCACATTGATGTCACAACAGTCCGGCAACGTAAAGATCACAGTTAATGGCCAGACGGTGCGGTACAAGTGTAATTGCGGTGGCTCAAATGAAGGACTAATAACTACAGACAAAGTGATTAATAACTGCAAAGTTGATCAATGTCATGCCGCGGTCACCAATCACAAAAAGTGGCAGTACAACTCCCCTCTGGTCCCGCGTAATGCTGAACTTGGGGACCGAAAAGGAAAAATCCACATCCCGTTTCCGCTGGCAAATGTAACATGCAGGGTGCCTAAAGCAAGGAACCCCACCGTGACGTACGGGAAAAACCAAGTCATCATGCTACTGTATCCCGACCACCCAACACTCCTGTCCTACCGGAACATGGGAGAAGAATCAAACTACCAAGAAGAGTGGGTGACGCATAAGAAGGAAGTCGTGCTAACCGTGCCGACTGAAGGGCTCGAGGTCACGTGGGGTAACAACGAGCCGTATAAGTATTGGCCGCAGTTATCTACAAACGGTACAGCCCATGGCCACCCGCATGAGATAATTCTGTATTATTATGAGCTGTACCCTACTATGACTGTAGTAGTTGTGTCAGTGGCCTCGTTCGTACTCCTGTCGATGGTGGGTGTGGCAGTGGGGATGTGCATGTGTGCACGACGCAGATGCATCACACCGTACGAACTGACACCAGGAGCTACCGTCCCTTTCCTGCTTAGCCTAATATGCTGCATCAGAACAGCTAAAGCGGCCACATACCAAGAGGCTGCGGTATACCTGTGGAATGAGCAGCAACCTTTGTTTTGGCTACAAGCCCTTATTCCGCTGGCAGCCCTGATTGTCCTATGCAACTGTCTGAGACTCCTACCATGCTGCTGTAAAACGTTGGCTTTTTTAGCCGTAATGAGCGTCGGTGCCCACACTGTGAGCGCGTACGAACACGTAACAGTGATCCCGAACACGGTGGGAGTACCGTATAAGACTCTAGTCAATAGACCGGGCTACAGTCCCATGGTATTGGAGATGGAACTACTGTCAGTCACTTTGGAGCCAACGCTATCGCTTGATTACATCACGTGCGAGTACAAAACCGTTATCCCGTCTCCGTACGTGAAATGCTGCGGTACAGCAGAGTGCAAGGACAAAAACCTACCTGACTACAGCTGTAAGGTCTTCACCGGCGTCTACCCATTTATGTGGGGCGGAGCCTACTGCTTCTGCGACGCTGAAAACACGCAATTGAGCGAAGCACACGTGGAGAAGTCCGAATCATGCAAAACAGAATTTGCATCAGCATACAGGGCTCATACCGCATCCGCATCAGCTAAGCTCCGCGTCCTTTACCAAGGAAATAACATCACTGTAACTGCCTATGCTAACGGCGACCATGCCGTCACAGTTAAGGACGCCAAATTCATTGTGGGGCCAATGTCTTCAGCCTGGACACCTTTCGACAACAAAATTGTGGTGTACAAAGGTGACGTCTATAACATGGACTACCCGCCCTTTGGCGCAGGAAGACCAGGACAATTTGGCGATATCCAAAGTCGCACACCTGAGAGTAAAGACGTCTATGCTAATACACAACTGGTACTGCAGAGACCGGCTGCGGGTACGGTACATGTGCCATACTCTCAGGCACCATCTGGCTTTAAGTATTGGCTAAAAGAACGAGGGGCGTCGCTGCAGCACACAGCACCATTTGGCTGCCAAATAGCAACAAACCCGGTAAGAGCGGTGAATTGCGCCGTAGGGAACATGCCCATCTCCATCGACATACCGGATGCGGCCTTCATTAGGGTCGTCGACGCGCCCTCTTTAACGGACATGTCGTGCGAGGTACCAGCCTGCACCCATTCCTCAGATTTCGGGGGCGTCGCCATTATTAAATATGCAGCCAGCAAGAAAGGCAAGTGTGCGGTGCATTCGATGACCAACGCCGTCACAATTCGGGAAGCTGAGATAGAAGTTGAAGGGAATTCTCAGCTGCAAATCTCTTTCTCGACGGCCTTGGCCAGCGCCGAATTCCGCGTACAAGTCTGTTCTACACAAGTACACTGTGTAGCCGAGTGCCACCCTCCGAAGGACCACATAGTCAATTACCCGGCGTCACATACCACCCTCGGGGTCCAGGACATTTCCGCTACGGCGCTGTCATGGGTGCAGAAGATCACGGGAGGCGTGGGACTGGTTGTCGCTGTTGCAGCACTGATTCTAATCGTGGTGCTATGCGTGTCGTTCAGCAGGCACTAA
		</sequence>
		<sequence>
			<taxon idref="MK121908|Brazil|RR|Boa_Vista|2017-03-05"/>
			------------------------------------------------------------------------------------------------------------------------------------------------------------------------------------------------------------------------------------------------------------------------------------------------------------------------------------------------------------------------------------------------------------------------------------------------------------------------------------------------------------------------------------------------------------ACCCCGTTCATGTACAATGCCATGGCGGGTGCCTACCCCTCATATTCGACAAACTGGGCAGACGAGCAGGTACTGAAGGCTAAGAACATAGGATTATGTTCAACAGACCTGACGGAAGGTAGACGAGGTAAATTGTCTATTATGAGAGGGAAGAAGCTAAAACCGTGTGACCGTGTGCTGTTCTCAGTAGGGTCAACGCTCTACCCGGAAAGCCGCAAGCTACTTAAGAGCTGGCACTTACCATCGGTGTTCCATCTAAAGGGCAAACTCAGCTTCACATGCCGCTGTGATACAGTGGTTTCGTGCGAGGGCTACGTCGTTAAGAGAATAACGATGAGCCCAGGCCTTTATGGAAAAACCACAGGGTATGCGGTAACCCACCACGCAGACGGATTCTTGATGTGCAAGACTACCGACACGGTTGACGGCGAAAGAGTGTCATTCTCGGTGTGCACATACGTGCCGGCGACCATTTGTGATCAAATGACCGGCATCCTTGCTACAGAAGTCACGCCGGAGGATGCACAGAAGCTGTTGGTGGGGCTGAACCAGAGAATAGTGGTTAACGGCAGAACGCAACGGAATACGAACACCATGAAAAACTATCTGCTTCCCGTGGTCGCCCAAGCCTTCAGTAAGTGGGCAAAGGAGTGCCGGAAAGACATGGAAGATGAAAAACTCCTGGGGGTCAGAGAAAGAACACTGACCTGCTGCTGTCTATGGGCATTCAAGAAGCAGAAAACACACACGGTCTACAAGAGGCCTGATACCCAGTCAATTCAGAAGGTTCAGGCCGAGTTTGACAGCTTTGTGGTACCGAGCCTGTGGTCGTCCGGGTTGTCAATCCCCTTGAGGACTAGAATCAAATGGTTGTTAAGCAAGGTGCCAAAAACCGACCTGATCCCATATAGCGGGGACGCCCAAGAAGCCCGGGACGCAGAAAAAGAAGCAGAGGAAGAACGAGAAGCAGAACTGACTCGTGAAGCCCTACCACCTCTACAGGCAGCACAGGAAGATGTTCAGGTCGAAATCGACGTGGAACAGCTTGAGGACAGAGCGGGTGCAGGAATAATAGAGACTCCTAGAGGAGCTATCAAAGTTACTGCCCAACCAACAGACCACGTCGTGGGAGAGTACCTGGTACTTTCCCCGCAGACCGTACTACGGAGCCAGAAGCTCAGCCTAATTCACGCTTTGGCGGAGCAAGTGAAGACGTGCACGCACAGCGGACGAGTAGGGAGGTACGCGGTCGAAGCGTACGACGGCCGAGTCCTAGTGCCCTCAGGCTATGNNNNNNNNNNNNNNNNNNNNNNNNNNNNNNNNNNNNNNNNNNNNNNNNNNNNNNNNNNNNNNNNNNNNNNNNNNNNNNNNNNNNNNNNNNNNNNNNNNNNNNNNNNNNNNNNNNNNNNNNNNNNNNNNNNNNNNNNNNNNNNNNNNNNNNNNNNNNNNNNNNNNNNNNNNNNNNNNNNNNNNNNNNNNNNNNNNNNNNNNNNNNNNNNNNNNNNNNNNNGACTGGTACTGGTGGGCGACTTGACTAATCCGCCCTACCACGAATTCGCATATGAAGGGCTAAAAATTCGCCCTGCCTGCCCATACAAAATTGCAGTCATAGGAGTCTTCGGAGTACCAGGATCCGGCAAGTCAGCTATTATCAAGAACCTAGTTACCAGGCAAGACCTGGTGACTAGCGGAAAGAAAGAAAACTGCCAAGAAATCACCACCGACGTGATGAGACAGAGAGGTCTAGAGATATCTGCACGTACGGTTGACTCGCTGCTCTTGAATGGATGCAACAGGCCAGTCGACGTGTTGTACGTAGACGAGGCGTTTGCGTGCCACTCTGGAACGTTACTTGCTTTGATCGCCTTGGTTAGACCAAGGCAGAAAGTTGTACTCTGTGGTGACCCGAAGCAGTGCGGCTTCTTCAATATGATGCAGATGAAAGTCAACTATAATCACAACATCTGCACCCAAGTGTACCACAAAAGTATCTCCAGGCGGTGTACACTGCCTGTGACCGCCATTGTGTCATCGTTGCATTACGAAGGCAAAATGCGCACTACGAATGAGTACAACAAGCCGATTGTAGTGGACACTACAGGCTCAACAAAACCTGACCCTGGAGATCTCGTGTTAACGTGCTTCAGAGGGTGGGTTAAACAACTGCAAATTGACTATCGTGGATACGAGGTCATGACAGCAGCCGCATCCCAAGGGTTAACCAGAAAAGGAGTTTATGCAGTTAGGCAAAAAGTTAATGAAAACCCGCTCTATGCATCAACGTCAGAGCACGTCAACGTACTCCTAACACGTACGGAAGGTAAACTGGTATGGAAGACACTTTCCGGTGACCCGTGGATAAAGACGCTGCAGAACCCACCGAAAGGAAACTTCAAAGCAACTATCAAGGAGTGGGAGGTGGAGCATGCATCAATAATGGCGGGCATCTGCAGTCACCAAATGACCTTTGATACATTCCAAAACAAAGCCAATGTTTGTTGGGCTAAGAGCTTGGTCCCTATCCTCGAAACAGCGGGGATAAAACTAAATGATAGGCAGTGGTCCCAGATAATTCAAGCCTTCAAAGAAGATAAAGCATACTCACCTGAAGTAGCCCTGAATGAAATATGCACGCGCATGTATGGGGTGGATTTAGACAGTGGGCTATTTTCTAAACCATTGGTGTCTGTGTATTACGCGGATAACCACTGGGATAATAGGCCTGGAGGGAAGATGTTCGGATTCAACCCCGAGGCAGCATCCATTCTAGAAAGAAAGTATCCATTCACAAAAGGGAAGTGGAACATCAACAAGNNNNNNNNNNNNNNNNNNNNNNNNNNNNNNNNNNNNNNNNNNNNNNNNNNNNNNNNNNNNNNNNNNNNNNNNNNNNNNNNNNNNNNNNNNNNNNNNNNNNNNNNNNNNNNNNNNNNNNNNNNNNNNNNNNNNNNNNNNNNNNNNNNNNNNNNNNNNNNNNNNNNNNNNNNNNNNNNNNNNNNNNNNNNNNNNNNNNNNNNNNNNNNNNNNNNNNNNNNNNNNNNNNNNNNNNNNNNNNNNNNNNNNNNNNNNNNNNNNNNNNNNNNNNNNNNNNNNNNNNNNNNNNNNNNNNNNNNNNNNNNNNNNNNNNNNNNNNNNNNNNNNNNNNNNNNNNNNNNNNNNNNNNNNNNNNNNNNNNNNNNNNNNNNNNNNNNNNNNNNNNNNNNNNNNNNNNNNNNNNNNNNNNNNNNNNNNNNNNNNNNNNNNNNNNNNNNNNNNNNNNNTAGAACCAGTGAACGAGTCATCTGCGTGTTGGGACGCAAGTTCAGATCGTCTAGAGCGTTGAAACCACCATGTGTCACCAGCAACACTGAGATGTTTTTCCTATTCAGCAACTTTGACAATGGCAGAAGGAATTTCACAACTCATGTCATGAATAATCAACTGAATGCAGCCTTTGTAGGACAGGCCACCCGAGCAGGATGTGCACCGTCGTACCGGGTAAAACGCATGGACATCGCGAAGAACGATGAAGAGTGCGTAGTTAACGCCGCTAACCCTCGCGGGTTACCGGGTGACGGTGTTTGCAAGGCAGTATACAAAAAATGGCCGGAGTCCTTTAAGAATAGTGCAACACCAGTGGGAACCGCAAAAACAGTCATGTGCGGTACGTATCCAGTAATCCACGCCGTTGGACCGAACTTCTCTAATTATTTGGAATCTGAAGGGGACCGGGAATTGGCAGCTGCCTATCGAGAAGTCGCAAAGGAAGTAACTAGACTGGGAGTAAATAGTGTAGCTATACCTCTCCTCTCCACAGGTGTATACTCAGGAGGGAAAGATAGGCTGACCCAGTCACTGAACCACCTCTTCACAGCCATGGACTCGACGGATGCAGACGTGGTCATCTACTGTCGCGACAAAGAATGGGAGAAGAAAATATCCGAGGCCATACAGATGCGGACTCAAGTGGAGTTGCTGGATGAGCACATCTCCATAGACTGCGATATTGTTCGCGTGCACCCTGACAGCAGCTTGGCAGGCAGAAAAGGATACAGCACCACGGAAGGCGCACTGTACTCATATCTAGAAGGGACTCGTTTTCACCAGACGGCAGTGGACATGGCAGAGATATATACTATGTGGCCAAAGCAAACAGAGGCCAACGAGCAAGTCTGCCTATATGCCCTGGGGGAAAGTATTGAATCGATCAGGCAGAAATGCCCGGTGGATGATGCAGATGCATCGTCTCCTCCAAAAACTGTCCCGTGCCTTTGCCGTTACGCCATGACTCCGGAACGCGTCACCCGACTTCGCATGAACCACGTCACAAGTATAATTGTGTGTTCCTCGTTTCCCCTTCCAAAGTACAAAATAGAAGGAGTGCAAAAAGTCAAATGCTCTAAGGTAATGCTATTTGACCACAACGTGCCATCACGCGTAAGTCCAAGGGAATATAGATCTTCCCCGGAGGCTGCACAGGAAGCGAGTACAACCACGTCACTGACGCATAGCCAATTCGACCTAAGCGTTGACGGCGAGATACTACCTGTCCCGTCAGATCTGGATGCTGACGCCCCAGCCCTAGAACCAGCTCTAGACGACAGGGCGACACACACGTTGCCATCCACAACCGGAAACCTTGCGGCCGTGTCTGACTGGGTAATGAGCACCGTACCTGTCGCGCCGCCCAGAAGAAGGCGAGGGAGAAACCTGACTGTGACATGCGACGAGAGAGAAGGGAACATAACACCCATGGCTAGCGTCCGATTCTTTAGGGCAGAGCTGCGTCCGGTCGTACAAGAAACAGCGGAGACGCGTGACACAGCAATGTCTCTTCAGGCACCGCCGAGTACCGCCACGGAACTGAATCATCCGCCGATCTCCTTCGGAGCACCAAGCGAGACGTTCCCCATTACATTTGGGGACTTTAACGAAGGAGAAATCGAAAGCTTGTCTTCTGAGCTGCTAACTTTCGGAGACTTCCTACCCGGAGAAGTGGATGACTTGACAGATAGCGACTGGTCCACGTGCTCAGACACGGACGACGAGTTATGACTAGACAGGGCAGGTGGGTATATATTCTCGTCGGACACCGGTCCAGGTCATTTACAACAGAAGTCAGTACGCCAGTCAGTGCTGCCGGTGAACACCCTGGAGGAAGTCCACGAGGAGAAGTGTTACCCACCTAAGTTGGATGAAGTAAAGGAGCAACTATTACTTAAGAAACTCCAGGAGAGTGCATCCATGGCCAACAGAAGCAGGTACCAGTCGCGCAAAGTAGAAAACATGAAAGCAACAATCATCCAGAGACTAAAGAGAGGCTGTAGACTATACTTAATGTCAGAGACCTCAAAAGTCCCTACTTACCGGACCACATATCCGGCGCCTGTGTACTCGCNNNNNNNNNNNNNNNNNNNNNNNNNNNNNNNNNNNNNNNNNNNNNNNNNNNNNNNNNNNNNNNNNNNNNNNNNNNNNNNNNNNNNNNNNNNNNNNNNNNNNNNNNNNNNNNNNNNNNNNNNNNNNNNNNNNNNNNNNNNNNNNNNNNNNNNNNNNNNNNNNNNNNNNNNNNNNNNNNNNNNNNNNNNNNNNNNNNNNNNNNNNNNNNNNNNNNNNNNNNNNNNNNNNNNNNNNNNNNNNNNNNNNNNNNNNNNNNNNNNNNNNNNNNNNNNNNNNNNNNNNNNNNNNNNNNNNNNNNNNNNNNNNNNNNNNNNNNNNNNNNNNNNNNNNNNNNNNNNNNNNNNNNNNNNNNNNNNNNNNNNNNNNNNNNNNNNNNNNNNNNNNNNNNNNNNNNNNNNNNNNNNNNNNNNNNTTAGGATAACAACTGAGAATTTAACAACCTATGTTACTAAACTAAAAGGGCCAAAAGCAGCAGCGCTATTTGCAAAAACCCACAATCTGCTGCCACTGCAGGAAGTACCAATGGATAGGTTCACAGTAGATATGAAAAGGGACGTGAAGGTGACTCCTGGTACAAAGCACACAGAGGAAAGACCTAAGGTGCAGGTTATACAGGCGGCTGAACCCTTGGCGACAGCATACCTATGCGGGATTCACAGAGAGCTGGTTAGGAGGCTGAACGCCGTCCTCCTACCCAATGTACATACACTATTTGATATGTCTGCCGAGGATNNNNNNNNNNNNNNNNNNNNNNNNNNNNNNNNNNNNNNNNNNNNNNNNNNNNNNNNNNNNNNNNNNNNNNNNNNNNNNNNNNNNNNNNNNNNNNNNNNNNNNNNNNNNNNNNNNNNNNNNNNNNNNNNNNNNNNNNNNNNNNNNNNNNNNNNNNNNNNNNNNNNNNNNNNNNNNNNNNNNNNNNNNNNNNNNNNNNNNNNNNNNNNNNNNNNNNNNGGCGCCATGATGAAATCTGGTATGTTCCTAACTCTGTTTGTCAACACATTGTTAAACATCACCATCGCTAGCCGCGTGCTGGAAGATCGTCTGACAAAATCCGCGTGCGCGGCCTTCATCGGCGACGACAACATAATACATGGAGTCGTCTCCGATGAATTGATGGCAGCCAGATGCGCCACTTGGATGAACATGGAAGTGAAGATCATAGATGCAGTTGTATCCTTGAAAGCCCCTTACTTTTGTGGGGGGTTTATACTGCACGATACTGTGACGGGAACAGCCTGCAGAGTGGCAGACCCGCTAAAAAGGCTATNNNNNNNNNNNNNNNNNNNNNNNNNNNNNNNNNNNNNNNNNNNNNNNNNNNNNNNNNNNNNNNNNNNNNNNNNNNNNNNNNNNNNNNNNNNNNNNNNNNNNNNNNNNNNNNNNNNNNNNNNNNNNNNNNNNNNNNNNNNNNNNNNNNNNNNNNNNNNNNNNNNNNNNNNNNNNNNNNNNNNAAGCTCCAGATCTAACTTCGAGAAGCTCAGAGGACCCGTCATAACTTTGTACGGCGGTCCTAAATAGATGGAGTACATCCCAACCCAAACTTTTTACAATAGGAGGTACCAGCCTCGACCCTGGACTCCGCGCCCCACTATCCAAGTAATCAGGCCCAGACCGCGCCCTCAGAGGCAAGCCGGGCAACTTGCCCAGCTGATCTCAGCAGTTAATAAACTGACAATGCGCGCGGTACCCCAACAGAAGCCACGCAGGAATCGGAAGAATAAGAAGCAAAAGCAAAAGCGACAGGCGCCACAAAACAACACAAACCAAAAGAAGCAGCCGCCTAAAAAGAAACCAGCTCAAAAGAAAAAGAAGCCGGGCCGCAGAGAGAGGATGTGCATGAAAATCGAAAATGATTGTATTTTTGAAGTCAAGTATGAAGGTAAGGTAACAGGTTACGCGTGCTTGGTGGGGGACAAAGTAATGAAACCAGCACACGTAAAGGGGACCATCGATAACGCGGACCTGGCCAAACTGGCCTTTAAGCGGTCATCTAAGTATGACCTTGAATGCGCGCAGATACCCGTGCACATGAAGTCCGACGCTTCGAAGTTCACCCATGAGAAACCAGAGGGGTACTACAACTGGCACCACGGAGCAGTACAGTACTCAGGAGGCCGGTTCACCATCCCCACAGGTGCTGGCAAACCAGGGGACAGCGGCAGACCGATCTTCGACAACAAGGGACGCGTGGTGGCCATAGTCTTAGGAGGAGCTAATGAAGGAGCCCGTACAGCCCTCTCGGTGGTGACCTGGAATAAAGACATTGTCACTAAAATCACCCCCGAGGGGGCCGAAGAGTGGAGTCTTGCCATCCCAGTCATGTGCCTGCTGGCAAATACCACGTTCCCCTGCTCCCAGCCCCCTTGCACTCCCTGCTGCTATGAAAGGGAACCAGAGGAAACCCTACGCATGCTTGAGGACAACGTCATGAGACCTGGGTACTATCAGCTGCTACAAGCATCCTTAACATGTTCTCCCCACCGTCAGCGACGCAGTACCAAGGACAACTTCAATGTCTATAAAGCCACAAGACCGTACTTAGCTCACTGTCCCGACTGTGGAGAAGGGCACTCGTGCCATAGTCCCGTAGCATTAGAACGCATCAGAAATGAAGCGACAGACGGGACGCTGAAAATCCAGGTCTCCTTGCAAATCGGAATAAAGACGGATGATAGCCACGATTGGACCAAGCTGCGTTACNNNNNNNNNNNNNNNNNNNNNNNNNNNNNNNNNNNNNNNNNNNNNNNNNNNNNNNNNNNNNNNNNNNNNNNNNNNNNNNNNNNNNNNNNNNNNNNNNNNNNNNNNNNNNNNNNNNNNNNNNNNNNNNNNNNNNNNNNNNNNNNNNNNNNNNNNNNNNNNNNNNNNNNNNNNNNNNNNNNNNNNNNCGACCCTCCTGTGATAGGCCGGGAGAAATTCCATTCCCGACCGCAGCACGGTAAAGAGCTGCCTTGCAGCACGTACGTGCAGAGCACCGCCGCAACTACCGAGGAGATAGAGGTACACATGCCCCCAGACACCCCTGATCGCACATTGATGTCACAACAGTCCGGCAACGTAAAGATCACAGTTAATGGCCAGACGGTGCGGTACAAGTGTAATTGCGGTGGCTCAAATGAAGGACTAATAACTACAGACAAAGTGATTAATAACTGCAAAGTTGATCAATGTCATGCCGCGGTCACCAATCACAAAAAGTGGCAGTANAACTCCCCTCTGGTCCCNNNNNNNNNNNNNNNNNNNNNNNNNNNNNNNNNNNNNNNNNNNNNNNNNNNNNNNNNNNNNNNNNNNNNNNNNNNNNNNNNNNNNNNNNNNNNNNNNNNNNNNNNNNNNNNNNNNNNNNNNNNNNNNNNNNNNNNNNNNNNNNNNNNNNNNNNNNNNNNNNNNNNNNNNNNNNNNNNNNNNNNNNNNNNNNNNNNNNNNNNNNNNNNNNNNNNNNNNNNAGTCGTGCTAACCGTGCCGACTGAAGGGCTCGAGGTCACGTGGGGTAACAACGAGCCGTATAAGTATTGGCCGCAGTTATCTACAAACGGTACAGCCCATGGCCACCCGCATGAGATAATTCTGTATTATTATGAGCTGTACCCTACTATGACTGTAGTAGTTGTGTCAGTGGCCTCGTTCGCACTCCTGTCGATGGTGGGTGTGGCAGTGGGGATGTGCATGTGTGCACGACGCAGATGCATCACACCGTACGAATTGACACCAGGAGCTACCGTCCCTTTCCTGCTTAGCCTAATATGCTGCATCAGAACAGCTAAAGCGGCCACATACCAAGAGGCTGCGGTATACCTGTGGAATGAGCAGCAACCTTTGTTTTGGCTACAAGCCCTTATTCCGCTGGCAGCCCTGATTGTCCTATGCAACTGTCTGAGACTCTTACCATGCTGCTGTAAAACGTTGGCTTTTTTAGCCGTAATGAGCGTCGGTGCCCACACTGTGAGCGCGTACGAACACGTAACAGTGATCCCGAACACGGTGGGAGTACCGTATAAGACTCTAGTCAATAGACCGGGCTACAGTCCCATGGTATTGGAGATGGAACTACTGTCAGTCACTTTGGAGCCAACGCTATCGCTTGATTACATCACGTGCGAGTACAAAACCGTTATCCCGTCTCCGTACGTGAAATGCTGCGGTACAGCAGAGTGCAAGGACAAAAACCTACCTGACTACAGCTGTAAGGTCTTCACCGGCGTCTACCCATTTATGTGGGGCGGAGCCTANNNNNNNNNNNNNNNNNNNNNNNNNNNNNNNNNNNNNNNNNNNNNNNNNNNNNNNNNNNNNNNNNNNNNNNNNNNNNNNNNNNNNNNNNNNNNNNNNNNNNNNNNNNNNNNNNNNNNNNNNNNNNNNNNNNNNNNNNNNNNNNNNNNNNNNNNNNNNNNNNNNNNNNNNNNNNNNNNNNNNNNNNNNNNNNNNNNNGCCAAATTCATTGTGGGGCCAATGTCTTCAGCCTGGACACCTTTCGACAACAAAATTGTGGTGTACAAAGGTGACGTCTATAACATGGACTACCCGCCCTTTGGCGCAGGAAGACCAGGACAATTTGGCGATATCCAAAGTCGCACACCTGAGAGTAAAGACGTCTATGCTAATACACAACTGGTACTGCAGAGACCGGCTGCGGGTACGGTACATGTGCCATACTCTCAGGCACCATCTGGCTTTAAGTATTGGCTAAAAGAACGAGGGGCGTCGCTGCAGCACACAGCACCATTTGGCTGCCAAATAGCAACAAACCCGGTAAGAGCGNTGAATTGCGCCGTAGGGAACATGCCCATCTCCATCGACATACCGGATGCGGCCTTCATTAGGGTCGTCGACGCGCCCTCTTTAACGGACATGTCGTGCGAGGTACCAGCCTGCACCCATTCCTCAGATTTCGGGGGCGTCGCCATTATTAAATATGCAGCCAGCAAGAAAGGCAAGTGTGCGGTGCATTCGATGACCAACGCCGTCACAATTCGGGAAGCTGAGATAGAAGTTGAAGGGAATTCTCAGCTGCAAATCTCTTTCTCGACGGCCTTGGCCAGCGCCGAATTCCGCGTACAAGTCTGTTCTACACAAGTACACTGTGTAGCCGAGTGCCACCCTCCGAAGGACCACATAGTCAATTACCCGGCGTCACATACCACCCTCGGGGTCCAGGACATTTCCGCTACGGCGCTGTCATGGGTGCAGAAGATCACGGGAGGCGTGGGACTGGTTGTCGCTGTTGCAGCACTGATTCTAATCGTGGTGCTATGC---------------------
		</sequence>
		<sequence>
			<taxon idref="MK121907|Brazil|RR|Boa_Vista|2017-02-27"/>
			------------------------------------------------------------GCGTACCCCATGTTTGAGGTGGAACCCAGGCAGGTCACACCGAATGACCATGCTAATGCTAGAGCGTTCTCGCATCTAGCTATAAAACTAATAGAGCAGGAAATTGATCCCGACTCAACCATCCTGGACATCGGCAGTGCACCAGCAAGGAGGATGATGTCGGACAGGAAGTACCACTGCGTCTGCCCGATGCGCAGCGCAGAAGATCCCGAGAGACTCGCCAATTATGCGAGAAAGCTAGCATCTGCTGCAGGAAAAGTCCTGGACAGAAACATCTCTGGAAAGATCGGGGACTTACAAGCAGTAATGGCCGTGCCAGACACGGAGACGCCAACATTCTGCTTGCACACAGATGTCTCATGTAGACAGAGAGCAGACGTCGCGATATACCAAGACGTCTATGCTGTACACGCACCCACGTCGCTATACCACCAGGCGATTAAAGGGGTCCGAGTGGCGTACTGGGTAGGGTTCGACACAACCCCGTTCATGTACAATGCCATGGCGGGTGCCTACCCCTCATATTCGACAAACTGGGCAGACGAGCAGGTACTGAAGGCTAAGAACATAGGATTATGTTCAACAGACCTGACGGAAGGTAGACGAGGTAAATTGTCTATTATGAGAGGGAAGAAGCTAAAACCGTGTGACCGTGTGCTGTTCTCAGTAGGGTCAACGCTTTACCCGGAAAGCCGCAAGCTACTTAAGAGCTGGCACTTACCATCGGTGTTCCATCTAAAGGGCAAACTCAGCTTCACATGCCGCTGTGATACAGTGGTTTCGTGCGAGGGCTACGTCGTTAAGAGAATAACGATGAGCCCAGGCCTTTATGGAAAAACCACAGGGTATGCGGTAACCCACCACGCAGACGGATTCTTGATGTGCAAGACTACCGACACGGTCGACGGCGAAAGAGTGTCATTCTCGGTGTGCACATACGTGCCGGCGACCATTTGTGATCAAATGACCGGCATCCTTGCTACAGAAGTCACGCCGGAGGATGCACAGAAGCTGTTGGTGGGGCTGAACCAGAGAATAGTGGTTAACGGCAGAACGCAACGGAATACGAACACCATGAAAAACTATCTGCTTCCCGTGGTCGCCCAAGCCTTCAGTAAGTGGGCAAAGGAGTGCCGGAAAGACATGGAAGATGAAAAACTCCTGGGGGTCAGAGAAAGAACACTGACCTGCTGCTGTCTATGGGCATTCAAGAAGCAGAAAACACACACGGTCTACAAGAGGCCTGATACCCAGTCAATTCAGAAGGTTCAGGCCGAGTTTGACAGCTTTGTGGTACCGAGCCTGTGGTCGTCCGGGTTGTCAATCCCCTTGAGGACTAGAATCAAATGGTTGTTAAGCAAGGTGCCAAAAACCGACCTGATCCCATATAGCGGGGACGCCCAAGAAGCCCGGGACGCAGAAAAAGAAGCAGAGGAAGAACGAGAAGCAGAACTGACTCGTGAAGCCCTACCACCTCTACAGGCAGCACAGGAAGATGTTCAGGTCGAAATCGACGTGGAACAGCTTGAGGACAGAGCGGGTGCAGGAATAATAGAGACTCCTAGAGGAGCTATCAAAGTTACTGCCCAACCAACAGACCACGTCGTGGGAGAGTACCTGGTACTTTCCCCGCAGACCGTACTACGGAGCCAGAAGCTCAGCCTAATTCACGCTTTGGCGGAGCAAGTGAAGACGTGCACGCACAGCGGACGAGTAGGGAGGTACGCGGTCGAAGCGTACGACGGCCGAGTCCTAGTGCCCTCAGGCTATGCAATTTCGCCTGAAGACTTCCAGAGTCTAAGCGAAAGCGCAACGATGGTGTATAACGAAAGAGAGTTCGTAAACAGAAAGCTACACCACATTGCGATGCACGGACCAGCCCTGAACACCGACGAAGAGTCGTATGAGCTGGTGAGGGCAGAGAGGACAGAACACGAGTACGTCTACGATGTGGACCAGAGAAGATGCTGTAAGAAGGAAGAAGCTGCAGGACTGGTACTGGTGGGCGACTTGACTAATCCGCCCTACCACGAATTCGCATATGAAGGGCTAAAAATTCGCCCTGCCTGCCCATACAAAATTGCAGTCATAGGAGTCTTCGGAGTACCAGGATCCGGCAAGTCAGCTATTATCAAGAACCTAGTTACCAGGCAAGACCTGGTGACTAGCGGAAAGAAAGAAAACTGCCAAGAAATCACCACCGACGTGATGAGACAGAGAGGTCTAGAGATATCTGCACGTACGGTTGACTCGCTGCTCTTGAATGGATGCAACAGGCCAGTCGACGTGTTGTACGTAGACGAGGCGTTTGCGTGCCACTCTGGAACGTTACTTGCTTTGATCGCCTTGGTTAGACCAAGGCAGAAAGTTGTACTCTGTGGTGACCCGAAGCAGTGCGGCTTCTTCAATATGATGCAGATGAAAGTCAACTATAATCACAACATCTGCACCCAAGTGTACCACAAAAGTATCTCCAGGCGGTGTACACTGCCTGTGACCGCCATTGTGTCATCGTTGCATTACGAAGGCAAAATGCGCACTACGAATGAGTACAACAAGCCGATTGTAGTGGACACTACAGGCTCAACAAAACCTGACCCTGGAGATCTCGTGTTAACGTGCTTCAGAGGGTGGGTTAAACAACTGCAAATTGACTATCGTGGATACGAGGTCATGACAGCAGCCGCATCCCAAGGGTTAACCAGAAAAGGAGTTTATGCAGTTAGGCAAAAAGTTAATGAAAACCCGCTCTATGCATCAACGTCAGAGCACGTCAACGTACTCCTAACACGTACGGAAGGTAAACTGGTATGGAAGACACTTTCCGGTGACCCGTGGATAAAGACGCTGCAGAACCCACCGAAAGGAAACTTCAAAGCAACTATCAAGGAGTGGGAGGTGGAGCATGCATCAATAATGGCGGGCATCTGCAGTCACCAAATGACCTTTGATACATTCCAAAACAAAGCCAATGTTTGTTGGGCTAAGAGCTTGGTCCCTATCCTCGAAACAGCGGGGATAAAACTAAATGATAGGCAGTGGTCCCAGATAATTCAAGCCTTCAAAGAAGATAAAGCATACTCACCTGAAGTAGCCCTGAATGAAATATGCACGCGCATGTATGGGGTGGATTTAGACAGTGGGCTATTTTCTAAACCATTGGTGTCTGTGTATTACGCGGATAACCACTGGGATAATAGGCCTGGAGGGAAGATGTTCGGATTCAACCCCGAGGCAGCATCCATTCTAGAAAGAAAGTATCCATTCACAAAAGGGAAGTGGAACATCAACAAGCAGATCTGCGTGACCACCAGGAGGATAGAGGACTTTAACCCTACCACCAATATTATACCGGCCAATAGGAGACTACCACACTCATTAGTGGCCGAACACCGCCCAGTAAAAGGGGAAAGAATGGAATGGCTGGTTAATAAGATAAACGGCCACCACGTGCTCCTGGTCAGTGGCTATAATCTTGTACTGCCTACTAAGAGAGTCACTTGGGTAGCGCCACTAGGTGTCCGCGGAGCGGACTACACATACAACCTAGAGTTGGGTCTGCCAGCAACGCTTGGCAGGTATGACCTAGTGGTCATAAACATCCACACACCTTTTCGCATACACCATTACCAACAGTGCGTAGACCACGCAATGAAACTGCAAATGCTCGGGGGTGACTCATTGAGACTGCTCAAACCGGGTGGCTCTCTATTGATCAGAGCATACGGTTACGCAGATAGAACCAGTGAACGAGTCATCTGCGTGTTGGGACGCAAGTTCAGATCGTCTAGAGCGTTGAAACCACCATGTGTCACCAGCAACACTGAGATGTTTTTCCTATTCAGCAACTTTGACAATGGCAGAAGGAATTTCACAACTCATGTCATGAATAATCAACTGAATGCAGCCTTTGTAGGACAGGCCACCCGAGCAGGATGTGCACCGTCGTACCGGGTAAAACGCATGGACATCGCGAAGAACGATGAAGAGTGCGTAGTTAACGCCGCTAACCCTCGCGGGTTACCGGGTGACGGTGTTTGCAAGGCAGTATACAAAAAATGGCCGGAGTCCTTTAAGAATAGTGCAACACCAGTGGGAACCGCAAAAACAGTCATGTGCGGTACGTATCCAGTAATCCACGCCGTTGGACCGAACTTCTCTAATTATTTGGAATCTGAAGGGGACCGGGAATTGGCAGCTGCCTATCGAGAAGTCGCAAAGGAAGTAACTAGACTGGGAGTAAATAGTGTAGCTATACCTCTCCTCTCCACAGGTGTATACTCAGGAGGGAAAGATAGGCTGACCCAGTCACTGAACCACCTCTTCACAGCCATGGACTCGACGGATGCAGACGTGGTCATCTACTGTCGCGACAAAGAATGGGAGAAGAAAATATCCGAGGCCATACAGATGCGGACTCAAGTGGAGTTGCTGGATGAGCACATCTCCATAGACTGCGATATTGTTCGCGTGCACCCTGACAGCAGCTTGGCAGGCAGAAAAGGATACAGCACCACGGAAGGCGCACTGTACTCATATCTAGAAGGGACTCGTTTTCACCAGACGGCAGTGGACATGGCAGAGATATATACTATGTGGCCAAAGCAAACAGAGGCCAACGAGCAAGTCTGCCTATATGCCCTGGGGGAAAGTATTGAATCGATCAGGCAGAAATGCCCGGTGGATGATGCAGATGCATCGTCTCCTCCAAAAACTGTCCCGTGCCTTTGCCGTTACGCCATGACTCCGGAACGCGTCACCCGACTTCGCATGAACCACGTCACAAGTATAATTGTGTGTTCCTCGTTTCCCCTTCCAAAGTACAAAATAGAAGGAGTGCAAAAAGTCAAATGCTCTAAGGTAATGCTATTTGACCACAACGTGCCATCACGCGTAAGTCCAAGGGAATATAGATCTTCCCCGGAGGCTGCACAGGAAGCGAGTACAACCACGTCACTGACGCATAGCCAATTCGACCTAAGCGTTGACGGCGAGATACTACCCGTCCCGTCAGATCTGGATGCTGACGCCCCAGCCCTAGAACCAGCTCTAGACGACAGGGCGACACACACGTTGCCATCCACAACCGGAAACCTTGCGGCCGTGTCTGACTGGGTAATGAGCACCGTACCTGTCGCGCCGCCCAGAAGAAGGCGAGGGAGAAACCTGACTGTGACATGCGACGAGAGAGAAGGGAACATAACACCCATGGCTAGCGTCCGATTCTTTAGGGCAGAGCTGCGTCCGGTCGTACAAGAAACAGCGGAGACGCGTGACACAGCAATGTCTCTTCAGGCACCGCCGAGTACCGCCACGGAACTGAATCATCCGCCGATCTCCTTCGGAGCACCAAGCGAGACGTTCCCCATTACATTTGGGGACTTTAACGAAGGAGAAATCGAAAGCTTGTCTTCTGAGCTGCTAACTTTCGGAGACTTCCTACCCGGAGAAGTGGATGACTTGACAGATAGCGACTGGTCCACGTGCTCAGACACGGACGACGAGTTATGACTAGACAGGGCAGGTGGGTATATATTCTCGTCGGACACCGGTCCAGGTCATTTACAACAGAAGTCAGTACGCCAGTCAGTGCTGCCGGTGAACACCCTGGAGGAAGTCCACGAGGAGAAGTGTTACCCACCTAAGTTGGATGAAGTAAAGGAGCAACTATTACTTAAGAAACTCCAGGAGAGTGCATCCATGGCCAACAGAAGCAGGTACCAGTCGCGCAAAGTAGAAAACATGAAAGCAACAATCATCCAGAGACTAAAGAGAGGCTGTAGACTATACTTAATGTCAGAGACCTCAAAAGTCCCTACTTACCGGACCATATATCCGGCGCCTGTGTACTCGCCTCCGATCAACGTCCGACTGTCCAACCCCGAGTCCGCAGTGGCAGCATGCAATGAGTTCCTAGCTAGAAACTATCCAACTGTCTCATCATACCAAATTACCGACGAGTATGATGCATATTTAGACATGGTGGACGGGTCGGAGAGTTGCCTGGATCGAGCGACATTCAATCCGTCAAAACTTAGGAGCTACCCGAAACAGCACGCTTACCATGCGCCCTCCATCAGAAGCGCTGTACCGTCCCCATTCCAGAACACACTACAGAATGTACTGGCAGCAGCCACGAAAAGAAACTGCAACGTCACACAGATGAGGGAATTACCCACTTTGGACTCAGCAGTATTCAACGTGGAGTGTTTTAAAAAATTCGCATGCAACCAAGAATACTGGGAAGAATTTGCTGCCAGCCCTATTAGGATAACAACTGAGAATTTAACAACCTATGTTACTAAACTAAAAGGGCCAAAAGCAGCAGCGCTATTTGCAAAAACCCACAATCTGCTGCCACTGCAGGAAGTACCAATGGATAGGTTCACAGTAGATATGAAAAGGGACGTGAAGGTGACTCCTGGTACAAAGCACACAGAGGAAAGACCTAAGGTGCAGGTTATACAGGCGGCTGAACCCTTGGCGACAGCATACCTATGCGGGATTCACAGAGAGCTGGTTAGGAGGCTGAACGCCGTCCTCCTACCCAATGTACATACACTATTTGATATGTCTGCCGAGGATTTCGATGCCATCATAGCCGCACACTTTAAGCCAGGAGACACTGTTTTAGAAACGGACATAGCATCCTTTGACAAGAGCCAAGATGATTCACTTGCGCTTACTGCCTTGATGTTGTTAGAAGATTTAGGGGTGGATCACTCCCTGTTGGACTTGATAGAGGCCGCTTTTGGAGAGATTTCCAGCTGTCATCTACCGACAGGTACGCGCTTCAAGTTCGGCGCCATGATGAAATCTGGTATGTTCCTAACTCTGTTTGTCAACACATTGTTAAACATCACCATCGCTAGCCGCGTGCTGGAAGATCGTCTGACAAAATCCGCGTGCGCGGCCTTCATCGGCGACGACAACATAATACATGGAGTCGTCTCCGATGAATTGATGGCAGCCAGATGCGCCACTTGGATGAACATGGAAGTGAAGATCATAGATGCAGTTGTATCCTTGAAAGCCCCTTACTTTTGTGGAGGGTTTATACTGCACGATACTGTGACGGGAACAGCCTGCAGAGTGGCAGACCCGCTAAAAAGGCTATTCAAACTGGGCAAACCGCTAGCGGCAGGTGACGAACAAGATGAAGATAGAAGACGAGCGCTGGCTGACGAAGTGATCAGATGGCAACGAACAGGGCTAATTGATGAGTTGGAGAAAGCGGTATACTCTAGGTATGAAGTGCAGGGTATATCAGTTGTGGTAATGTCCATGGCCACCTTTGCAAGCTCCAGATCTAACTTCGAGAAGCTCAGAGGACCCGTCATAACTTTGTACGGCGGTCCTAAATAGATGGAGTACATCCCAACCCAAACTTTTTACAATAGGAGGTACCAGCCTCGACCCTGGACTCCGCGCCCCACTATCCAAGTAATCAGGCCCAGACCGCGCCCTCAGAGGCAAGCCGGGCAACTTGCCCAGCTGATCTCAGCAGTTAATAAACTGACAATGCGCGCGGTACCCCAACAGAAGCCACGCAGGAATCGGAAGAATAAGAAGCAAAAGCAAAAGCGACAGGCGCCACAAAACAACACAAACCAAAAGAAGCAGCCGCCTAAAAAGAAACCAGCTCAAAAGAAAAAGAAGCCGGGCCGCAGAGAGAGGATGTGCATGAAAATCGAAAATGATTGTATTTTTGAAGTCAAGTATGAAGGTAAGGTAACAGGTTACGCGTGCTTGGTGGGGGACAAAGTAATGAAACCAGCACACGTAAAGGGGACCATCGATAACGCGGACCTGGCCAAACTGGCCTTTAAGCGGTCATCTAAGTATGACCTTGAATGCGCGCAGATACCCGTGCACATGAAGTCCGACGCTTCGAAGTTCACCCATGAGAAACCAGAGGGGTACTACAACTGGCACCACGGAGCAGTACAGTACTCAGGAGGCCGGTTCACCATCCCCACAGGTGCTGGCAAACCAGGGGACAGCGGCAGGCCGATCTTCGACAACAAGGGACGCGTGGTGGCCATAGTCTTAGGAGGAGCTAATGAAGGAGCCCGTACAGCCCTCTCGGTGGTGACCTGGAATAAAGACATTGTCACTAAAATCACCCCCGAGGGGGCCGAAGAGTGGAGTCTTGCCATCCCAGTCATGTGCCTGCTGGCAAATACCACGTTCCCCTGCTCCCAGCCCCCTTGCACTCCCTGCTGCTATGAAAGGGAACCAGAGGAAACCCTACGCATGCTTGAGGACAACGTCATGAGACCTGGGTACTATCAGCTGCTACAAGCATCCTTAACATGTTCTCCCCACCGTCAGCGACGCAGTACCAAGGACAACTTCAATGTCTATAAAGCCACAAGACCGTACTTAGCTCACTGTCCCGACTGTGGAGAAGGGCACTCGTGCCATAGTCCCGTAGCATTAGAACGCATCAGAAATGAAGCGACAGACGGGACGCTGAAAATCCAGGTCTCCTTGCAAATCGGAATAAAGACGGATGATAGCCACGATTGGACCAAGCTGCGTTACATGGACAACCACACGCCAGCGGACGCAGAGAGGGCGGGGCTATTTGTAAGAACATCAGCACCGTGCACGATTACTGGAACAATGGGACACTTCATCCTGACCCGATGTCCGAAAGGGGAAACTCTGACGGTGGGATTCACTGACAGTAGGAAGATCAGTCACTCATGTACGCACCCATTTCACCACGACCCTCCTGTGATAGGCCGGGAGAAATTCCATTCCCGACCGCAGCACGGTAAAGAGCTGCCTTGCAGCACGTACGTGCAGAGCACCGCCGCAACTACCGAGGAGATAGAGGTACACATGCCCCCAGACACCCCTGATCGCACATTGATGTCACAACAGTCCGGCAACGTAAAGATCACAGTTAATGGCCAGACGGTGCGGTACAAGTGTAATTGCGGTGGCTCAAATGAAGGACTAATAACTACAGACAAAGTGATTAATAACTGCAAAGTTGATCAATGTCATGCCGCGGTCACCAATCACAAAAAGTGGCAGTACAACTCCCCTCTGGTCCCGCGTAATGCTGAACTTGGGGACCGAAAAGGAAAAATCCACATCCCGTTTCCGCTGGCAAATGTAACATGCAGGGTGCCTAAAGCAAGGAACCCCACCGTGACGTACGGGAAAAACCAAGTCATCATGCTACTGTATCCCGACCACCCAACACTCCTGTCCTACCGGAACATGGGAGAAGAACCAAACTACCAAGAAGAGTGGGTGACGCATAAGAAGGAAGTCGTGCTAACCGTGCCGACTGAAGGGCTCGAGGTCACGTGGGGTAACAACGAGCCGTATAAGTATTGGCCGCAGTTATCTACAAACGGTACAGCCCATGGCCACCCGCATGAGATAATTCTGTATTATTATGAGCTGTACCCTACTATGACTGTAGTAGTTGTGTCAGTGGCCTCGTTCGTACTCCTGTCGATGGTGGGTGTGGCAGTGGGGATGTGCATGTGTGCACGACGCAGATGCATCACACCGTACGAACTGACACCAGGAGCTACCGTCCCTTTCCTGCTTAGCCTAATATGCTGCATCAGAACAGCTAAAGCGGCCACATACCAAGAGGCTGCGGTATACCTGTGGAATGAGCAGCAACCTTTGTTTTGGCTACAAGCCCTTATTCCGCTGGCAGCCCTGATTGTCCTATGCAACTGTCTGAGACTCTTACCATGCTGCTGTAAAACGTTGGCTTTTTTAGCCGTAATGAGCGTCGGTGCCCACACTGTGAGCGCGTACGAACACGTAACAGTGATCCCGAACACGGTGGGAGTACCGTATAAGACTCTAGTCAATAGACCGGGCTACAGTCCCATGGTATTGGAGATGGAACTACTGTCAGTCACTTTGGAGCCAACGCTATCGCTTGATTACATCACGTGCGAGTACAAAACCGTTATCCCGTCTCCGTACGTGAAATGCTGCGGTACAGCAGAGTGCAAGGACAAAAACCTACCTGACTACAGCTGTAAGGTCTTCACCGGCGTCTACCCATTTATGTGGGGCGGAGCCTANNNNNNNNNNNNNNNNNNNNNNNNNNNNNNNNNNNNNNNNNNNNNNNNNNNNNNNNNNNNNNNNNNNNNNNNNNNNNNNNNNNNNNNNNNNNNNNNNNNNNNNNNNNNNNNNNNNNNNNNNNNNNNNNNNNNNNNNNNNNNNNNNNNNNNNNNNNNNNNNNNNNNNNNNNNNNNNNNNNNNNNNNNNNNNNNNNNNGCCAAATTCATTGTGGGGCCAATGTCTTCAGCCTGGACACCTTTCGACAACAAAATTGTGGTGTACAAAGGTGACGTCTATAACATGGACTACCCGCCCTTTGGCGCAGGAAGACCAGGACAATTTGGCGATATCCAAAGTCGCACACCTGAGAGTAAAGACGTCTATGCTAATACACAACTGGTACTGCAGAGACCGGCTGCGGGTACGGTACATGTGCCATACTCTCAGGCACCATCTGGCTTTAAGTATTGGCTAAAAGAACGAGGGGCGTCGCTGCAGCACACAGCACCATTTGGCTGCCAAATAGCAACAAACCCGGTAAGAGCGGTGAATTGCGCCGTAGGGAACATGCCCATCTCCATCGACATACCGGATGCGGCCTTCATTAGGGTCGTCGACGCGCCCTCTTTAACGGACATGTCGTGCGAGGTACCAGCCTGCACCCATTCCTCAGATTTCGGGGGCGTCGCCATTATTAAATATGCAGCCAGCAAGAAAGGCAAGTGTGCGGTGCATTCGATGACCAACGCCGTCACAATTCGGGAAGCTGAGATAGAAGTTGAAGGGAATTCTCAGCTGCAAATCTCTTTCTCGACGGCCTTGGCCAGCGCCGAATTCCGCGTACAAGTCTGTTCTACACAAGTACACTGTGTAGCCGAGTGCCACCCTCCGAAGGACCACATAGTCAATTACCCGGCGTCACATACCACCCTCGGGGTCCAGGACATTTCCGCTACGGCGCTGTCATGGGTGCAGAAGATCACGGGAGGCGTGGGACTGGTTGTCGCTGTTGCAGCACTGATTCTAATCGTGGTGCTATGCGTGTCGTTCAGCAGGCACTAA
		</sequence>
		<sequence>
			<taxon idref="MK121906|Brazil|RR|Boa_Vista|2017-02-27"/>
			------------------------------------------------------------GCGTACCCCATGTTTGAGGTGGAACCCAGGCAGGTCACACCGAATGACCATGCTAATGCTAGAGCGTTCTCGCATCTAGCTATAAAACTAATAGAGCAGGAAATTGATCCCGACTCAACCATCCTGGACATCGGCAGTGCACCAGCAAGGAGGATGATGTCGGACAGGAAGTACCACTGCGTCTGCCCGATGCGCAGCGCAGAAGATCCCGAGAGACTCGCCAATTATGCGAGAAAGCTAGCATCTGCTGCAGGAAAAGTCCTGGACAGAAACATCTCTGGAAAGATCGGGGACTTACAAGCAGTAATGGCCGTGCCAGACACGGAGACGCCAACATTCTGCTTGCACACAGATGTCTCATGTAGACAGAGAGCAGACGTCGCGATATACCAAGACGTCTATGCTGTACACGCACCCACGTCGCTATACCACCAGGCGATTAAAGGGGTCCGAGTGGCGTACTGGGTAGGGTTCGACACAACCCCGTTCATGTACAATGCCATGGCGGGTGCCTACCCCTCATATTCGACAAACTGGGCAGACGAGCAGGTACTGAAGGCTAAGAACATAGGATTATGTTCAACAGACCTGACGGAAGGTAGACGAGGTAAATTGTCTATTATGAGAGGGAAGAAGCTAAAACCGTGTGACCGTGTGCTGTTCTCAGTAGGGTCAACGCTTTACCCGGAAAGCCGCAAGCTACTTAAGAGCTGGCACTTACCATCGGTGTTCCATCTAAAGGGCAAACTCAGCTTCACATGCCGCTGTGATACAGTGGTTTCGTGCGAGGGCTACGTCGTTAAGAGAATAACGATGAGCCCAGGCCTTTATGGAAAAACCACAGGGTATGCGGTAACCCACCACGCAGACGGATTCTTGATGTGCAAGACTACCGACACGGTCGACGGCGAAAGAGTGTCATTCTCGGTGTGCACATACGTGCCGGCGACCATTTGTGATCAAATGACCGGCATCCTTGCTACAGAAGTCACGCCGGAGGATGCACAGAAGCTGTTGGTGGGGCTGAACCAGAGAATAGTGGTTAACGGCAGAACGCAACGGAATACGAACACCATGAAAAACTATCTGCTTCCCGTGGTCGCCCAAGCCTTCAGTAAGTGGGCAAAGGAGTGCCGGAAAGACATGGAAGATGAAAAACTCCTGGGGGTCAGAGAAAGAACACTGACCTGCTGCTGTCTATGGGCATTCAAGAAGCAGAAAACACACACGGTCTACAAGAGGCCTGATACCCAGTCAATTCAGAAGGTTCAGGCCGAGTTTGACAGCTTTGTGGTACCGAGCCTGTGGTCGTCCGGGTTGTCAATCCCCTTGAGGACTAGAATCAAATGGTTGTTAAGCAAGGTGCCAAAAACCGACCTGATCCCATATAGCGGGGACGCCCAAGAAGCCCGGGACGCAGAAAAAGAAGCAGAGGAAGAACGAGAAGCAGAACTGACTCGTGAAGCCCTACCACCTCTACAGGCAGCACAGGAAGATGTTCAGGTCGAAATCGACGTGGAACAGCTTGAGGACAGAGCGGGTGCAGGAATAATAGAGACTCCTAGAGGAGCTATCAAAGTTACTGCCCAACCAACAGACCACGTCGTGGGAGAGTACCTGGTACTTTCCCCGCAGACCGTACTACGGAGCCAGAAGCTCAGCCTAATTCACGCTTTGGCGGAGCAAGTGAAGACGTGCACGCACAGCGGACGAGTAGGGAGGTACGCGGTCGAAGCGTACGACGGCCGAGTCCTAGTGCCCTCAGGCTATGCAATTTCGCCCGAAGACTTCCAGAGTCTAAGCGAAAGCGCAACGATGGTGTATAACGAAAGAGAGTTCGTAAACAGAAAGCTACACCACATTGCGATGCACGGACCAGCCCTGAACACCGACGAAGAGTCGTATGAGCTGGTGAGGGCAGAGAGGACAGAACACGAGTACGTCTACGATGTGGACCAGAGAAGATGCTGTAAGAAGGAAGAAGCTGCAGGACTGGTACTGGTGGGCGACTTGACTAATCCGCCCTACCACGAATTCGCATATGAAGGGCTAAAAATTCGCCCTGCCTGCCCATACAAAATTGCAGTCATAGGAGTCTTCGGAGTACCAGGATCCGGCAAGTCAGCTATTATCAAGAACCTAGTTACCAGGCAAGACCTGGTGACTAGCGGAAAGAAAGAAAACTGCCAAGAAATCACCACCGACGTGATGAGACAGAGAGGTCTAGAGATATCTGCACGTACGGTTGACTCGCTGCTCTTGAATGGATGCAACAGGCCAGTCGACGTGTTGTACGTAGACGAGGCGTTTGCGTGCCACTCTGGAACGTTACTTGCTTTGATCGCCTTGGTTAGACCAAGGCAGAAAGTTGTACTCTGTGGTGACCCGAAGCAGTGCGGCTTCTTCAATATGATGCAGATGAAAGTCAACTATAATCACAACATCTGCACCCAAGTGTACCACAAAAGTATCTCCAGGCGGTGTACACTGCCTGTGACCGCCATTGTGTCATCGTTGCATTACGAAGGCAAAATGCGCACTACGAATGAGTACAACAAGCCGATTGTAGTGGACACTACAGGCTCAACAAAACCTGACCCTGGAGATCTCGTGTTAACGTGCTTCAGAGGGTGGGTTAAACAACTGCAAATTGACTATCGTGGATACGAGGTCATGACAGCAGCCGCATCCCAAGGGTTAACCAGAAAAGGAGTTTATGCAGTTAGGCAAAAAGTTAATGAAAACCCGCTCTATGCATCAACGTCAGAGCACGTCAACGTACTCCTAACACGTACGGAAGGTAAACTGGTATGGAAGACACTTTCCGGTGACCCGTGGATAAAGACGCTGCAGAACCCACCGAAAGGAAACTTCAAAGCAACTATCAAGGAGTGGGAGGTGGAGCATGCATCAATAATGGCGGGCATCTGCAGTCACCAAATGACCTTTGATACATTCCAAAACAAAGCCAATGTTTGTTGGGCTAAGAGCTTGGTCCCTATCCTCGAAACAGCGGGGATAAAACTAAATGATAGGCAGTGGTCCCAGATAATTCAAGCCTTCAAAGAAGATAAAGCATACTCACCTGAAGTAGCCCTGAATGAAATATGCACGCGCATGTATGGGGTGGATTTAGACAGTGGGCTATTTTCTAAACCATTGGTGTCTGTGTATTACGCGGATAACCACTGGGATAATAGGCCTGGAGGGAAGATGTTCGGATTCAACCCCGAGGCAGCATCCATTCTAGAAAGAAAGTATCCATTCACAAAAGGGAAGTGGAACATCAACAAGCAGATCTGCGTGACCACCAGGAGGATAGAGGACTTTAACCCTACCACCAATATTATACCGGCCAATAGGAGACTACCACACTCATTAGTGGCCGAACACCGCCCAGTAAAAGGGGAAAGAATGGAATGGCTGGTTAATAAGATAAACGGCCACCACGTGCTCCTGGTCAGTGGCTATAATCTTGTACTGCCTACTAAGAGAGTCACTTGGGTAGCGCCACTAGGTGTCCGCGGAGCGGACTACACATACAACCTAGAGTTGGGTCTGCCAGCAACGCTTGGCAGGTATGACCTAGTGGTCATAAACATCCACACACCTTTTCGCATACACCATTACCAACAGTGCGTAGACCACGCAATGAAACTGCAAATGCTCGGGGGTGACTCATTGAGACTGCTCAAACCGGGTGGCTCTCTATTGATCAGAGCATACGGTTACGCAGATAGAACCAGTGAACGAGTCATCTGCGTGTTGGGACGCAAGTTCAGATCGTCTAGAGCGTTGAAACCACCATGTGTCACCAGCAACACTGAGATGTTTTTCCTATTCAGCAACTTTGACAATGGCAGAAGGAATTTCACAACTCATGTCATGAATAATCAACTGAATGCAGCCTTTGTAGGACAGGCCACCCGAGCAGGATGTGCACCGTCGTACCGGGTAAAACGCATGGACATCGCGAAGAACGATGAAGAGTGCGTAGTTAACGCCGCTAACCCTCGCGGGTTACCGGGTGACGGTGTTTGCAAGGCAGTATACAAAAAATGGCCGGAGTCCTTTAAGAATAGTGCAACACCAGTGGGAACCGCAAAAACAGTCATGTGCGGTACGTATCCAGTAATCCACGCCGTTGGACCGAACTTCTCTAATTATTTGGAATCTGAAGGGGACCGGGAATTGGCAGCTGCCTATCGAGAAGTCGCAAAGGAAGTAACTAGACTGGGAGTAAATAGTGTAGCTATACCTCTCCTCTCCACAGGTGTATACTCAGGAGGGAAAGATAGGCTGACCCAGTCACTGAACCACCTCTTCACAGCCATGGACTCGACGGATGCAGACGTGGTCATCTACTGTCGCGACAAAGAATGGGAGAAGAAAATATCCGAGGCCATACAGATGCGGACTCAAGTGGAGTTGCTGGATGAGCACATCTCCATAGACTGCGATATTGTTCGCGTGCACCCTGACAGCAGCTTGGCAGGCAGAAAAGGATACAGCACCACGGAAGGCGCACTGTACTCATATCTAGAAGGGACTCGTTTTCACCAGACGGCAGTGGACATGGCAGAGATATATACTATGTGGCCAAAGCAAACAGAGGCCAACGAGCAAGTCTGCCTATATGCCCTGGGGGAAAGTATTGAATCGATCAGGCAGAAATGCCCGGTGGATGATGCAGATGCATCGTCTCCTCCAAAAACTGTCCCGTGCCTTTGCCGTTACGCCATGACTCCGGAACGCGTCACCCGACTTCGCATGAACCACGTCACAAGTATAATTGTGTGTTCCTCGTTTCCCCTTCCAAAGTACAAAATAGAAGGAGTGCAAAAAGTCAAATGCTCTAAGGTAATGCTATTTGACCACAACGTGCCATCACGCGTAAGTCCAAGGGAATATAGATCTTCCCCGGAGGCTGCACAGGAAGCGAGTACAACCACGTCACTGACGCATAGCCAATTCGACCTAAGCGTTGACGGCGAGATACTACCCGTCCCGTCAGATCTGGATGCTGACGCCCCAGCCCTAGAACCAGCTCTAGACGACAGGGCGACACACACGTTGCCATCCACAACCGGAAACCTTGCGGCCGTGTCTGACTGGGTAATGAGCACCGTACCTGTCGCGCCGCCCAGAAGAAGGCGAGGGAGAAACCTGACTGTGACATGCGACGAGAGAGAAGGGAACATAACACCCATGGCTAGCGTCCGATTCTTTAGGGCAGAGCTGCGTCCGGTCGTACAAGAAACAGCGGAGACGCGTGACACAGCAATGTCTCTTCAGGCACCGCCGAGTACCGCCACGGAACTGAATCATCCGCCGATCTCCTTCGGAGCACCAAGCGAGACGTTCCCCATTACATTTGGGGACTTTAACGAAGGAGAAATCGAAAGCTTGTCTTCTGAGCTGCTAACTTTCGGAGACTTCCTACCCGGAGAAGTGGATGACTTGACAGATAGCGACTGGTCCACGTGCTCAGACACGGACGACGAGTTATGACTAGACAGGGCAGGTGGGTATATATTCTCGTCGGACACCGGTCCAGGTCATTTACAACAGAAGTCAGTACGCCAGTCAGTGCTGCCGGTGAACACCCTGGAGGAAGTCCACGAGGAGAAGTGTTACCCACCTAAGTTGGATGAAGTAAAGGAGCAACTATTACTTAAGAAACTCCAGGAGAGTGCATCCATGGCCAACAGAAGCAGGTACCAGTCGCGCAAAGTAGAAAACATGAAAGCAACAATCATCCAGAGACTAAAGAGAGGCTGTAGACTATACTTAATGTCAGAGACCTCAAAAGTCCCTACTTACCGGACCANATATCCGGCGCCTGTGTACTCGCNNNNNNNNNNNNNNNNNNNNNNNNNNNNNNNNNNNNNNNNNNNNNNNNNNNNNNNNNNNNNNNNNNNNNNNNNNNNNNNNNNNNNNNNNNNNNNNNNNNNNNNNNNNNNNNNNNNNNNNNNNNNNNNNNNNNNNNNNNNNNNNNNNNNNNNNNNNNNNNNNNNNNNNNNNNNNNNNNAACTTAGGAGCTACCCGAAACAGCACGCTTACCATGCGCCCTCCATCAGAAGCGCTGTACCGTCCCCATTCCAGAACACACTACAGAATGTACTGGCAGCAGCCACGAAAAGAAACTGCAACGTCACACAGATGAGGGAATTACCCACTTTGGACTCAGCAGTATTCAACGTGGAGTGTTTTAAAAAATTCGCATGCAACCAAGAATACTGGGAAGAATTTGCTGCCAGCCCTATTAGGATAACAACTGAGAATTTAACAACCTATGTTACTAAACTAAAAGGGCCAAAAGCAGCAGCGCTATTTGCAAAAACCCACAATCTGCTGCCACTGCAGGAAGTACCAATGGATAGGTTCACAGTAGATATGAAAAGGGACGTGAAGGTGACTCCTGGTACAAAGCACACAGAGGAAAGACCTAAGGTGCAGGTTATACAGGCGGCTGAACCCTTGGCGACAGCATACCTATGCGGGATTCACAGAGAGCTGGTTAGGAGGCTGAACGCCGTCCTCCTACCCAATGTACATACACTATTTGATATGTCTGCCGAGGATTTCGATGCCATCATAGCCGCACACTTTAAGCCAGGAGACACTGTTTTAGAAACGGACATAGCATCCTTTGACAAGAGCCAAGATGATTCACTTGCGCTTACTGCCTTGATGTTGTTAGAAGATTTAGGGGTGGATCACTCCCTGTTGGACTTGATAGAGGCCGCTTTTGGAGAGATTTCCAGCTGTCATCTACCGACAGGTACGCGCTTCAAGTTCGGCGCCATGATGAAATCTGGTATGTTCCTAACTCTGTTTGTCAACACATTGTTAAACATCACCATCGCTAGCCGCGTGCTGGAAGATCGTCTGACAAAATCCGCGTGCGCGGCCTTCATCGGCGACGACAACATAATACATGGAGTCGTCTCCGATGAATTGATGGCAGCCAGATGCGCCACTTGGATGAACATGGAAGTGAAGATCATAGATGCAGTTGTATCCTTGAAAGCCCCTTACTTTTGTGGAGGGTTTATACTGCACGATACTGTGACGGGAACAGCCTGCAGAGTGGCAGACCCGCTAAAAAGGCTATTCAAACTGGGCAAACCGCTAGCGGCAGGTGACGAACAAGATGAAGATAGAAGACGAGCGCTGGCTGACGAAGTGATCAGATGGCAACGAACAGGGCTAATTGATGAGTTGGAGAAAGCGGTATACTCTAGGTATGAAGTGCAGGGTATATCAGTTGTGGTAATGTCCATGGCCACCTTTGCAAGCTCCAGATCTAACTTCGAGAAGCTCAGAGGACCCGTCATAACTTTGTACGGCGGTCCTAAATAGATGGAGTACATCCCAACCCAAACTTTTTACAATAGGAGGTACCAGCCTCGACCCTGGACTCCGCGCCCCACTATCCAAGTAATCAGGCCCAGACCGCGCCCTCAGAGGCAAGCCGGGCAACTTGCCCAGCTGATCTCAGCAGTTAATAAACTGACAATGCGCGCGGTACCCCAACAGAAGCCACGCAGGAATCGGAAGAATAAGAAGCAAAAGCAAAAGCGACAGGCGCCACAAAACAACACAAACCAAAAGAAGCAGCCGCCTAAAAAGAAACCAGCTCAAAAGAAAAAGAAGCCGGGCCGCAGAGAGAGGATGTGCATGAAAATCGAAAATGATTGTATTTTTGAAGTCAAGTATGAAGGTAAGGTAACAGGTTACGCGTGCTTGGTGGGGGACAAAGTAATGAAACCAGCACACGTAAAGGGGACCATCGATAACGCGGACCTGGCCAAACTGGCCTTTAAGCGGTCATCTAAGTATGACCTTGAATGCGCGCAGATACCCGTGCACATGAAGTCCGACGCTTCGAAGTTCACCCATGAGAAACCAGAGGGGTACTACAACTGGCACCACGGAGCAGTACAGTACTCAGGAGGCCGGTTCACCATCCCCACAGGTGCTGGCAAACCAGGGGACAGCGGCAGGCCGATCTTCGACAACAAGGGACGCGTGGTGGCCATAGTCTTAGGAGGAGCTAATGAAGGAGCCCGTACAGCCCTCTCGGTGGTGACCTGGAATAAAGACATTGTCACTAAAATCACCCCCGAGGGGGCCGAAGAGTGGAGTCTTGCCATCCCAGTCATGTGCCTGCTGGCAAATACCACGTTCCCCTGCTCCCAGCCCCCTTGCACTCCCTGCTGCTATGAAAGGGAACCAGAGGAAACCCTACGCATGCTTGAGGACAACGTCATGAGACCTGGGTACTATCAGCTGCTACAAGCATCCTTAACATGTTCTCCCCACCGTCAGCGACGCAGTACCAAGGACAACTTCAATGTCTATAAAGCCACAAGACCGTACTTAGCTCACTGTCCCGACTGTGGAGAAGGGCACTCGTGCCATAGTCCCGTAGCATTAGAACGCATCAGAAATGAAGCGACAGACGGGACGCTGAAAATCCAGGTCTCCTTGCAAATCGGAATAAAGACGGATGATAGCCACGATTGGACCAAGCTGCGTTACATGGACAACCACACGCCAGCGGACGCAGAGAGGGCGGGGCTATTTGTAAGAACATCAGCACCGTGCACGATTACTGGAACAATGGGACACTTCATCCTGACCCGATGTCCGAAAGGGGAAACTCTGACGGTGGGATTCACTGACAGTAGGAAGATCAGTCACTCATGTACGCACCCATTTCACCACGACCCTCCTGTGATAGGCCGGGAGAAATTCCATTCCCGACCGCAGCACGGTAAAGAGCTGCCTTGCAGCACGTACGTGCAGAGCACCGCCGCAACTACCGAGGAGATAGAGGTACACATGCCCCCAGACACCCCTGATCGCACATTGATGTCACAACAGTCCGGCAACGTAAAGATCACAGTTAATGGCCAGACGGTGCGGTACAAGTGTAATTGCGGTGGCTCAAATGAAGGACTAATAACTACAGACAAAGTGATTAATAACTGCAAAGTTGATCAATGTCATGCCGCGGTCACCAATCACAAAAAGTGGCAGTACAACTCCCCTCTGGTCCCGCGTAATGCTGAACTTGGGGACCGAAAAGGAAAAATCCACATCCCGTTTCCGCTGGCAAATGTAACATGCAGGGTGCCTAAAGCAAGGAACCCCACCGTGACGTACGGGAAAAACCAAGTCATCATGCTACTGTATCCCGACCACCCAACACTCCTGTCCTACCGGAACATGGGAGAAGAACCAAACTACCAAGAAGAGTGGGTGACGCATAAGAAGGAAGTCGTGCTAACCGTGCCGACTGAAGGGCTCGAGGTCACGTGGGGTAACAACGAGCCGTATAAGTATTGGCCGCAGTTATCTACAAACGGTACAGCCCATGGCCACCCGCATGAGATAATTCTGTATTATTATGAGCTGTACCCTACTATGACTGTAGTAGTTGTGTCAGTGGCCTCGTTCGTACTCCTGTCGATGGTGGGTGTGGCAGTGGGGATGTGCATGTGTGCACGACGCAGATGCATCACACCGTACGAACTGACACCAGGAGCTACCGTCCCTTTCCTGCTTAGCCTAATATGCTGCATCAGAACAGCTAAAGCGGCCACATACCAAGAGGCTGCGGTATACCTGTGGAATGAGCAGCAACCTTTGTTTTGGCTACAAGCCCTTATTCCGCTGGCAGCCCTGATTGTCCTATGCAACTGTCTGAGACTCTTACCATGCTGCTGTAAAACGTTGGCTTTTTTAGCCGTAATGAGCGTCGGTGCCCACACTGTGAGCGCGTACGAACACGTAACAGTGATCCCGAACACGGTGGGAGTACCGTATAAGACTCTAGTCAATAGACCGGGCTACAGTCCCATGGTATTGGAGATGGAACTACTGTCAGTCACTTTGGAGCCAACGCTATCGCTTGATTACATCACGTGCGAGTACAAAACCGTTATCCCGTCTCCGTACGTGAAATGCTGCGGTACAGCAGAGTGCAAGGACAAAAACCTACCTGACTACAGCTGTAAGGTCTTCACCGGCGTCTACCCATTTATGTGGGGCGGAGCCTANNNNNNNNNNNNNNNNNNNNNNNNNNNNNNNNNNNNNNNNNNNNNNNNNNNNNNNNNNNNNNNNNNNNNNNNNNNNNNNNNNNNNNNNNNNNNNNNNNNNNNNNNNNNNNNNNNNNNNNNNNNNNNNNNNNNNNNNNNNNNNNNNNNNNNNNNNNNNNNNNNNNNNNNNNNNNNNNNNNNNNNNNNNNNNNNNNNNGCCAAATTCATTGTGGGGCCAATGTCTTCAGCCTGGACACCTTTCGACAACAAAATTGTGGTGTACAAAGGTGACGTCTATAACATGGACTACCCGCCCTTTGGCGCAGGAAGACCAGGACAATTTGGCGATATCCAAAGTCGCACACCTGAGAGTAAAGACGTCTATGCTAATACACAACTGGTACTGCAGAGACCGGCTGCGGGTACGGTACATGTGCCATACTCTCAGGCACCATCTGGCTTTAAGTATTGGCTAAAAGAACGAGGGGCGTCGCTGCAGCACACAGCACCATTTGGCTGCCAAATAGCAACAAACCCGGTAAGAGCGGTGAATTGCGCCGTAGGGAACATGCCCATCTCCATCGACATACCGGATGCGGCCTTCATTAGGGTCGTCGACGCGCCCTCTTTAACGGACATGTCGTGCGAGGTACCAGCCTGCACCCATTCCTCAGATTTCGGGGGCGTCGCCATTATTAAATATGCAGCCAGCAAGAAAGGCAAGTGTGCGGTGCATTCGATGACCAACGCCGTCACAATTCGGGAAGCTGAGATAGAAGTTGAAGGGAATTCTCAGCTGCAAATCTCTTTCTCGACGGCCTTGGCCAGCGCCGAATTCCGCGTACAAGTCTGTTCTACACAAGTACACTGTGTAGCCGAGTGCCACCCTCCGAAGGACCACATAGTCAATTACCCGGCGTCACATACCACCCTCGGGGTCCAGGACATTTCCGCTACGGCGCTGTCATGGGTGCAGAAGATCACGGGAGGCGTGGGACTGGTTGTCGCTGTTGCAGCACTGATTCTAATCGTGGTGCTATGCGTGTCGTTCAGCAGG------
		</sequence>
		<sequence>
			<taxon idref="MK121905|Brazil|RR|Boa_Vista|2017-03-02"/>
			-------------------------------------------------------------------------------------------------------------------------------------------------------------------------------------------------------------------------------------------------------------------------------------------------------------------------------------------------------------------------------------------------------------------------------------------------------------------------------------------------------------------------------------------------------------------------------------------------------------------------------------------------------------------------------------------------------------------------------------------------------------------------------------------------------------------------------------AACTCAGCNTNACATGCCGCNNNNNNNNNNNNNNNNNNNNNNNNNNNNNNNNNNNNNNNNNNNNNNNNNNNNNNNNNNNNNNNNNNNNNNNNNNNNNNNNNNNNNNNNNNNNNNNNNNNNNNNNNNNNNNNNNNNNNNNNNNNNNNNNNNNNNNNNNNNNNNNNNNNNNNNNNNNNNNNNNNNNNNNNNNNNNNNNNNNNNNNNNNNNNNNNNNNNNNNNNNNNNNNNNNNNNNNNNNNNNNNNNNNNNNNNNNNNNNNNNNNNNNNNNNNNNNNNNNNNNNNNNNNNNNNNNNNNNNNNNNNNNNNNNNNNNNNNNNNNNNNNNNNNNNNNNNNNNNNNNNNNNNNNNNNNNNNNNNNNNNNNNNNNNNNNNNNNNNNNNNNNNNNNNNNNNNNNNNNNNNNNNNNNNNNNNNNNNNNNNNNNNNNNNNNNNNNNNNNNNNNNNNNNNNNNNNNNNNNNNNNNNNNNNNNNNNNNNNNNNNNNNNNNNACAAGAGGCCTGATACCCAGTCAATTCAGAAGGTTCAGGCCGAGTTTGACAGCTTTGTGGTACCGAGCCTGTGGTCGTCCGGGTTGTCAATCCCCTTGAGGACTAGAATCAAATGGTTGTTAAGCAAGGTGCCAAAAACCGACCTGATCCCATATAGCGGGGACGCCCAAGAAGCCCGGGACGCAGAAAAAGAAGCAGAGGAAGAACGAGAAGCAGAACTGACTCGTGAAGCCCTACCACCTCTACAGGCAGCACAGGAAGATGTTCAGGTCGAAATCGACGTGGAACAGCTTGAGGACAGAGCGGGTGCAGGAATAATAGAGACTCCTAGAGGAGCTATCAAAGTTACTGCCCAACCAACAGACCACGTCGTGGGAGAGTACCTGGTACTTTCCCCGCAGACCGTACTACGGAGCCAGAAGCTCAGCCTAATTCACGCTTTGGCGGAGCAAGTGAAGACGTGCACGCACAGCGGACGAGTAGGGAGGTACGCGGTCGAAGCGTACGACGGCCGAGTCCTAGTGCCCTCAGGCTATGNNNNNNNNNNNNNNNNNNNNNNNNNNNNNNNNNNNNNNNNNNNNNNNNNNNNNNNNNNNNNNNNNNNNNNNNNNNNNNNNNNNNNNNNNNNNNNNNNNNNNNNNNNNNNNNNNNNNNNNNNNNNNNNNNNNNNNNNNNNNNNNNNNNNNNNNNNNNNNNNNNNNNNNNNNNNNNNNNNNNNNNNNNNNNNNNNNNNNNNNNNNNNNNNNNNNNNNNNNNGACTGGTACTGGTGGGCGACTTGACTAATCCGCCCTACCACGAATTCGCATATGAAGGGCTAAAAATTCGCCCTGCCTGCCCATACAAAATTGCAGTCATAGGAGTCTTCGGAGTACCAGGATCCGGCAAGTCAGCTATTATCAAGAACCTAGTTACCAGGCAAGACCTGGTGACTAGCGGAAAGAAAGAAAACTGCCAAGAAATCACCACCGACGTGATGAGACAGAGAGGTCTAGAGATATCTGCACGTACGGTTGACTCGCTGCTCTTGAATGGATGCAACAGGCCAGTCGACGTGTTGTACGTAGACGAGGCGTTTGCGTGCCACTCTGGAACGTTACTTGCTTTGATCGCCTTGGTTAGACCAAGGCAGAAAGTTGTACTCTGTGGTGACCCGAAGCAGTGCGGCTTCTTCAATATGATGCAGATGAAAGTCAACTATAATCACAACATCTGCACCCAAGTGTACCACAAAAGTATCTCCAGGCGGTGTACACTGCCTGTGACCGCCATTGTGTCATCGTTGCATTACGAAGGCAAAATGCGCACTACGAATGAGTACAACAAGCCGATTGTAGTGGACACTACAGGCTCAACAAAACCTGACCCTGGAGATCTCGTGTTAACGTGCTTCAGAGGGTGGGTTAAACAACTGCAAATTGACTATCGTGGATACGAGGTCATGACAGCAGCCGCATCCCAAGGGTTAACCAGAAAAGGAGTTTATGCAGTTAGGCAAAAAGTTAATGAAAACCCGCTCTATGCATCAACGTCAGAGCACGTCAACGNNNNNNNNNNNNNNNNNNNNNNNNNNNNNNNNNNNNNNNNNNNNNNNNNNNNNNNNNNNNNNNNNNNNNNNNNNNNNNNNNNNNNNNNNNNNNNNNNNNNNNNNNNNNNNNNNNNNNNNNNNNNNNNNNNNNNNNNNNNNNNNNNNNNNNNNNNNNNNNNNNNNNNNNNNNNNNNNNNNNNNNNNNNNNNNNNNNNNNNNNNNNNNNNNNNNNNNNNNNNNNNNNNNNNNNNNNNGGGGATAAAACTAAATGATAGGCAGTGGTCCCAGATAATTCAAGCCTTCAAAGAAGATAAAGCATACTCACCTGAAGTAGCCCTGAATGAAATATGCACGCGCATGTATGGGGTGGATTTAGACAGTGGGCTATTTTCTAAACCATTGGTGTCTGTGTATTACGCGGATAACCACTGGGATAATAGGCCTGGAGGGAAGATGTTCGGATTCAACCCCGAGGCAGCATCCATTCTAGAAAGAAAGTATCCATTCACAAAAGGGAAGTGGAACATCAACAAGNNNNNNNNNNNNNNNNNNNNNNNNNNNNNNNNNNNNNNNNNNNNNNNNNNNNNNNNNNNNNNNNNNNNNNNNNNNNNNNNNNNNNNNNNNNNNNNNNNNNNNNNNNNNNNNNNNNNNNNNNNNNNNNNNNNNNNNNNNNNNNNNNNNNNNNNNNNNNNNNNNNNNNNNNNNNNNNNNNNNNNNNNNNNNNNNNNNNNNNNNNNNNNNNNNNNNNNNNNNNNNNNNNNNNNNNNNNNNNNNNNNNNNNNNNNNNNNNNNNNNNNNNNNNNNNNNNNNNNNNNNNNNNNNNNNNNNNNNNNNNNNNNNNNNNNNNNNNNNNNNNNNNNNNNNNNNNNNNNNNNNNNNNNNNNNNNNNNNNNNNNNNNNNNNNNNNNNNNNNNNNNNNNNNNNNNNNNNNNNNNNNNNNNNNNNNNNNNNNNNNNNNNNNNNNNNNNNNNNNNNNNTAGAACCAGTGAACGAGTCATCTGCGTGTTGGGACGCAAGTTCAGATCGTCTAGAGCGTTGAAACCACCATGTGTCACCAGCAACACTGAGATGTTTTTCCTATTCAGCAACTTTGACAATGGCAGAAGGAATTTCACAACTCATGTCATGAATAATCAACTGAATGCAGCCTTTGTAGGACAGGCCACCCGAGCAGGATGTGCACCGTCGTACCGGGTAAAACGCATGGACATCGCGAAGAACGATGAAGAGTGCGTAGTTAACGCCGCTAACCCTCGCGGGTTACCGGGTGACGGTGTTTGCAAGGCAGTATACAAAAAATGGCCGGAGTCCTTTAAGAATAGTGCAACACCAGTGGGAACCGCAAAAACAGTCATGTGCGGTACGTATCCAGTAATCCACGCCGTTGGACCGAACTTCTCTAATTATTTGGAATCTGAAGGGGACCGGGAATTGGCAGCTGCCTATCGAGAAGTCGCAAAGGAAGTAACTAGACTGGGAGTAAATAGTGTAGCTATACCTCTCCTCTCCACAGGTGTATACTCAGGAGGGAAAGATAGGCTGACCCAGTCACTGAACCACCTCTTCACAGCCATGGACTCGACGGATGCAGACGTGGTCATCTACTGTCGCGACAAAGAATGGGAGAAGAAAATATCCGAGGCCATACAGATGCGGACTCAAGTGGAGTTGCTGGATGAGCACATCTCCATAGACTGCGATATTGTTCGCGTGCACCCTGACAGCAGCTTGGCAGGCAGAAAAGGATACAGCACCACGGAAGGCGCACTGTACTCATATCTAGAAGGGACTCGTTTTCACCAGACGGCAGTGGACATGGCAGAGATATATACTATGTGGCCAAAGCAAACAGAGGCCAACGAGCAAGTCTGCCTATATGCCCTGGGGGAAAGTATTGAATCGATCAGGCAGAAATGCCCGGTGGATGATGCAGATGCATCGTCTCCTCCAAAAACTGTCCCGTGCCTTTGCCGTTACGCCATGACTCCGGAACGCGTCACCCGACTTCGCATGAACCACGTCACAAGTATAATTGTGTGTTCCTCGTTTCCCCTTCCAAAGTACAAAATAGAAGGAGTGCAAAAAGTCAAATGCTCTAAGGTAATGCTATTTGACCACAACGTGCCATCACGCGTAAGTCCAAGGGAATATAGATCTTCCCCGGAGGCTGCACAGGAAGCGAGTACAACCACGTCACTGACGCATAGCCAATTCGACCTAAGCGTTGACGGCGAGATACTACCTGTCCCGTCAGATCTGGATGCTGACGCCCCAGCCCTAGAACCAGCTCTAGACGACAGGGCGACACACACGTTGCCATCCACAACCGGAAACCTTGCGGCCGTGTCTGACTGGGTAATGAGCACCGTACCTGTCGCGCCGCCCAGAAGAAGGCGAGGGAGAAACCTGACTGTGACATGCGACGAGAGAGAAGGGAACATAACACCCATGGCTAGCGTCCGATTCTTTAGGGCAGAGCTGCGTCCGGTCGTACAAGAAACAGCGGAGACGCGTGACACAGCAATGTCTCTTCAGGCACCGCCGAGTACCGCCACGGAACTGAATCATCCGCCGATCTCCTTCGGAGCACCAAGCGAGACGTTCCCCATTACATTTGGGGACTTTAACGAAGGAGAAATCGAAAGCTTGTCTTCTGAGCTGCTAACTTTCGGAGACTTCCTACCCGGAGAAGTGGATGACTTGACAGATAGCGACTGGTCCACGTGCTCAGACACGGACGACGAGTTATGACTAGACAGGGCAGGTGGGTATATATTCTCGTCGGACACCGGTCCAGGTCATTTACAACAGAAGTCAGTACGCCAGTCAGTGCTGCCGGTGAACACCCTGGAGGAAGTCCACGAGGAGAAGTGTTACCCACCTAAGTTGGATGAAGTAAAGGAGCAACTATTACTTAAGAAACTCCAGGAGAGTGCATCCATGGCCAACAGAAGCAGGTACCAGTCGCGCAAAGTAGAAAACATGAAAGCAACAATCATCCAGAGACTAAAGAGAGGCTGTAGACTATACTTAATGTCAGAGACCTCAAAAGTCCCTACTTACCGGACCACATATCCGGCGCCTGTGTACTCGCNNNNNNNNNNNNNNNNNNNNNNNNNNNNNNNNNNNNNNNNNNNNNNNNNNNNNNNNNNNNNNNNNNNNNNNNNNNNNNNNNNNNNNNNNNNNNNNNNNNNNNNNNNNNNNNNNNNNNNNNNNNNNNNNNNNNNNNNNNNNNNNNNNNNNNNNNNNNNNNNNNNNNNNNNNNNNNNNNAACNNNNGNNNTNNNNNNAACANNNNNNNNNNCNNNNNNNCTNNNNNNNNNNNNCNGNNNNNNNNNNNNNNNNNNNNNNNNNNNNNAATNTACNGGCAGCNNNNNCGNNNAGNAACTGCNNCGTNNNNCAGATGNNGNNNTTNNCNNCNNTNGANNNNNCAGTNTTCAACNTNGNGNGNTTTNNAAAATTNNNNTNCAANNAAGNATACTNNNNAGNNTTNNNTNNNNNCCCTATTAGGATAACAACTGAGAATTTAACAACCTATGTTACTAAACTAAAAGGGCCAAAAGCAGCAGCGCTATTTGCAAAAACCCACAATCTGCTGCCACTGCAGGAAGTACCAATGGATAGGTTCACAGTAGATATGAAAAGGGACGTGAAGGTGACTCCTGGTACAAAGCACACAGAGGAAAGACCTAAGGTGCAGGTTATACAGGCGGCTGAACCCTTGGCGACAGCATACCTATGCGGGATTCACAGAGAGCTGGTTAGGAGGCTGAACGCCGTCCTCCTACCCAATGTACATACACTATTTGATATGTCTGCCGAGGATTTNGATGCCANCATAGCCNCNCNCNTNNNNNNNNGAGACACTGNTTNNNNNACNGANNNAGNATNCNTTGACNAGANNCNAGATGATTCANNNNNNNTTANNNNNNTGNNGNNGTTNNNNNNNTTNNNNNNGGANCANNNCCNGNTNNACNTGNTAGANNNCGCNNTNNNNNNGANTTNNNNNTGTCATCTACCGANANNNACNCNNNNNNNGTTCGGCGCCATGATGAAATCTGGTATGTTCCTAACTCTGTTTGTCAACACATTGTTAAACATCACCATCGCTAGCCGCGTGCTGGAAGATCGTCTGACAAAATCCGCGTGCGCGGCCTTCATCGGCGACGACAACATAATACATGGAGTCGTCTCCGATGAATTGATGGCAGCCAGATGCGCCACTTGGATGAACATGGAAGTGAAGATCATAGATGCAGTTGTATCCTTGAAAGCCCCTTACTTTTGTGGAGGGTTTATACTGCACGATACTGTGACGGGAACAGCCTGCAGAGTGGCAGACCCGCTAAAAAGGCTATTCAAACTGGGCAAACCGCTAGCGGCAGGTGACGAACAAGATGAAGATAGAAGACGAGCGCTGGCTGACGAAGTGATCAGATGGCAACGAACAGGGCTAATTGATGAGTTGGAGAAAGCGGTATACTCTAGGTATGAAGTGCAGGGTATATCAGTTGTGGTAATGTCCATGGCCACCTTTGCAAGCTCCAGATCTAACTTCGAGAAGCTCAGAGGACCCNNNNNNNNNNNNNNNNNNNNNNNNNNNNNNNNNNNNNNNNNNNNNNNNNNNNNNNNNNNNNNNNNNNNNNNNNNNNNNNNNNNNNNNNNNNNNNNNNNNNNNNNNNNNNNNNNNNNNNNNNNNNNNNNNNNNNNNNNNNNNNNNNNNNNNNNNNNNNNNNNNNNNNNNNCAGTTAATAAACTGACAATGCGCGCGGTACCCCAACAGAAGCCACGCAGGAATCGGAAGAATAAGAAGCAAAAGCAAAAGCGACAGGCGCCACAAAACAACACAAACCAAAAGAAGCAGCCGCCTAAAAAGAAACCAGCTCAAAAGAAAAAGAAGCCGGGCCGCAGAGAGAGGATGTGCATGAAAATCGAAAATGATTGTATTTTTGAAGTCAAGTATGAAGGTAAGGTAACAGGTTACGCGTGCTTGGTGGGGGACAAAGTAATGAAACCAGCACACGTAAAGGGGACCATCGATAACGCGGACCTGGCCAAACTGGCCTTTAAGCGGTCATCTAAGTATGACCTTGAATGCGCGCAGATACCCGTGCACATGAAGTCCGACGCTTCGAAGTTCACCCATGAGAAACCAGAGGGGTACTACAACTGGCACCACGGAGCAGTACAGTACTCAGGAGGCCGGTTCACCATCCCCACAGGTGCTGGCAAACCAGGGGACAGCGGCAGACCGATCTTCGACAACAAGGGACGCGTGGTGGCCATAGTCTTAGGAGGAGCTAATGAAGGAGCCCGTACAGCCCTCTCGGTGGTGACCTGGAATAAAGACATTGTCACTAAAATCACCCCCGAGGGGGCCGAAGAGTGGAGTCTTGCCATCCCAGTCATGTGCCTGCTGGCAAATACCACGTTCCCCTGCTCCCAGCCCCCTTGCACTCCCTGCTGCTATGAAAGGGAACCAGAGGAAACCCTACGCATGCTTGAGGACAACGTCATGAGACCTGGGTACTATCAGCTGCTACAAGCATNNNNNNNNNNNNNNNNNNNNNNNNNNNNNNNNNNNNNNNNNNNNNNNNNNNNNNNNNNNNNNNNNNNNNNNNNNNNNNNNNNNNNNNNNNNNNNNNNNNNNNNNNNNNNNNNNNNNNNNNNNNNNNNNNNNNNNNNNNNNNNNNNNNNNNNNNNNNNNNNNNNNNNNNNNNNNNNNNNNNNNNNNNNNNNNNNNNNNATAAAGACGGATGATAGCCACGATTGGACCAAGCTGCGTTACATGGACAACCACACGCCAGCGGACGCAGAGAGGGCGGGGCTATTTGTAAGAACATCAGCACCGTGCACGATTACTGGAACAATGGGACACTTCATCCTGACCCGATGTCCGAAAGGGGAAACTCTGACGGTGGGATTCACTGACAGTAGGAAGATCAGTCACTCATGTACGCACCCATTTCACCACGACCCTCCTGTGATAGGCCGGGAGAAATTCCATTCCCGACCGCAGCACGGTAAAGAGCTGCCTTGCAGCACGTACGTGCAGAGCACCGCCGCAACTACCGAGGAGATAGAGGTACACATGCCCCCAGACACCCCTGATCGCACATTGATGTCACAACAGTCCGGCAACGTAAAGATCACAGTTAATGGCCAGACGGTGCGGTACAAGTGTAATTGCGGTGGCTCAAATGAAGGACTAATAACTACAGACAAAGTGATTAATAACTGCAAAGTTGATCAATGTCATGCCGCGGTCACCAATCACAAAAAGTGGCAGTACAACTCCCCTCTGGTCCCGCGTAATGCTGAACTTGGGGACCGAAAAGGAAAAATCCACATCCCGTTTCCGCTGGCAAATGTAACATGCAGGGTGCCTAAAGCAAGGAACCCCACCGTGACGTACGGGAAAAACCAAGTCATCATGCTACTGTATCCCGACCACCCAACACTCCTGTCCTACCGGAACATGGGAGAAGAACCAAACTACCAAGAAGAGTGGGTGACGCATAAGAAGGAAGTCGTGCTAACCGTGCCGACTGAAGGGCTCGAGGTCACGTGGGGTAACAACGAGCCGTATAAGTATTGGCCGCAGTTATCTACAAACGGTACAGCCCATGGCCACCCGCATGAGATAATTCTGTATTATTATGAGCTGTACCCTACTATGACTGTAGTAGTTGTGTCAGTGGCCTCGTTCGTACTCCTGTCGATGGTGGGTGTGGCAGTGGGGATGTGCATGTGTGCACGACGCAGATGCATCACACCGTACGAACTGACACCAGGAGCTACCGTCCCTTTCCTGCTTAGCCTAATATGCTGCATCAGAACAGCTAAAGCGGCCACATACCAAGAGGCTGCGGTATACCTGTGGAATGAGCAGCAACCTTTGTTTTGGCTACAAGCCCTTATTCCGCTGGCAGCCCTGATTGTCCTATGCAACTGTCTGAGACTCTTACCATGCTGCTGTAAAACGTTGGCTTTTTTAGCCGTAATGAGCGTCGGTGCCCACACTGTGAGCGCGTACGAACACGTAACAGTGATCCCGAACACGGTGGGAGTACCGTATAAGACTCTAGTCAATAGACCGGGCTACAGTCCCATGGTATTGGAGATGGAACTACTGTCAGTCACTTTGGAGCCAACGCTATCGCTTGATTACATCACGTGCGAGTACAAAACCGTTATCCCGTCTCCGTACGTGAAATGCTGCGGTACAGCAGAGTGCAAGGACAAAAACCTACCTGACTACAGCTGTAAGGTCTTCACCGGCGTCTACCCATTTATGTGGGGCGGAGCCTANNNNNNNNNNNNNNNNNNNNNNNNNNNNNNNNNNNNNNNNNNNNNNNNNNNNNNNNNNNNNNNNNNNNNNNNNNNNNNNNNNNNNNNNNNNNNNNNNNNNNNNNNNNNNNNNNNNNNNNNNNNNNNNNNNNNNNNNNNNNNNNNNNNNNNNNNNNNNNNNNNNNNNNNNNNNNNNNNNNNNNNNNNNNNNNNNNNNGCCAAATTCATTGTGGGGCCAATGTCTTCAGCCTGGACACCTTTCGACAACAAAATTGTGGTGTACAAAGGTGACGTCTATAACATGGACTACCCGCCCTTTGGCGCAGGAAGACCAGGACAATTTGGCGATATCCAAAGTCGCACACCTGAGAGTAAAGACGTCTATGCTAATACACAACTGGTACTGCAGAGACCGGCTGCGGGTACGGTACATGTGCCATACTCTCAGGCACCATCTGGCTTTAAGTATTGGCTAAAAGAACGAGGGGCGTCGCTGCAGCACACAGCACCATTTGGCTGCCAAATAGCAACAAACCCGGTAAGAGCGGTGAATTGCGCCGTAGGGAACATGCCCATCTCCATCGACATACCGGATGCGGCCTTCATTAGGGTCGTCGACGCGCCCTCTTTAACGGACATGTCGTGCGAGGTACCAGCCTGCACCCATTCCTCAGATTTCGGGGGCGTCGCCATTATTAAATATGCAGCCAGCAAGAAAGGCAAGTGTGCGGTGCATTCGATGACCAACGCCGTCACAATTCGGGAAGCTGAGATAGAAGTTGAAGGGAATTCTCAGCTGCAAATCTCTTTCTCGACGGCCTTGGCCAGCGCCGAATTCCGCGTACAAGTCTGTTCTACACAAGTACACTGTGTAGCCGAGTGCCACCCTCCGAAGGACCACATAGTCAATTACCCGGCGTCACATACCACCCTCGGGGTCCAGGACATTTCCGCTACGGCGCTGTCATGGGTGCAGAAGATCACGGGAGGCGTGGGACTGGTTGTCGCTGTTGCAGCACTGATTCTAATCGTGGTGCTATGCGTGTCGTTNAGCAGGNNC---
		</sequence>
		<sequence>
			<taxon idref="MK121904|Brazil|RR|Boa_Vista|2017-03-02"/>
			------------------------------------------------------------GCGTACCCCATGTTTGAGGTGGAACCCAGGCAGGTCACACCGAATGACCATGCTAATGCTAGAGCGTTCTCGCATCTAGCTATAAAACTAATAGAGCAGGAAATTGATCCCGACTCAACCATCCTGGACATCGGCAGTGCACCAGCAAGGAGGATGATGTCGGACAGGAAGTACCACTGCGTCTGCCCGATGCGCAGCGCAGAAGATCCCGAGAGACTCGCCAATTATGCGAGAAAGCTAGCATCTGCTGCAGGAAAAGTCCTGGACAGAAACATCTCTGGAAAGATCGGGGACTTACAAGCAGTAATGGCCGTNNCAGACACGGANACNCCAACATTCTGCNTGCACACAGATGTCTCATGTAGACNNAGAGCAGACGTCGCGATATACCAAGACGNCTATNNTGNACACNCANCCACGTCGCTATNCCACCAGGCNATTNNNNNNNNNNNNNNNNNNNNNNNNNNNNNNNNNNNNNNNACCCCGTTCATGTACAATGCCATGGCGGGTGCCTACCCCTCATATTCGACAAACTGGGCAGACGAGCAGGTACTGAAGGCTAAGAACATAGGATTATGTTCAACAGACCTGACGGAAGGTAGACGAGGTAAATTGTCTATTATGAGAGGGAAGAAGCTAAAACCGTGTGACCGTGTGCTGTTCTCAGTAGGGTCAACGCTCTACCCGGAAAGCCGCAAGCTACTTAAGAGCTGGCACTTACCATCGGTGTTCCATCTAAAGGGCAAACTCAGCTTCACATGCCGCTGTGATACAGTGGTTTCGTGCGAGGGCTACGTCGTTAAGAGAATAACGATGAGCCCAGGCCTTTATGGAAAAACCACAGGGTATGCGGTAACCCACCACGCAGACGGATTCTTGATGTGCAAGACTACCGACACGGTTGACGGCGAAAGAGTGTCATTCTCGGTGTGCACATACGTGCCGGCGACCATTTGTGATCAAATGACCGGCATCCTTGCTACAGAAGTCACGCCGGAGGATGCACAGAAGCTGTTGGTGGGGCTGAACCAGAGAATAGTGGTTAACGGCAGAACGCAACGGAATACGAACACCATGAAAAACTATCTGCTTCCCGTGGTCGCCCAAGCCTTCAGTAAGTGGGCAAAGGAGTGCCGGAAAGACATGGAAGATGAAAAACTCCTGGGGGTCAGAGAAAGAACACTGACCTGCTGCTGTCTATGGGCATTCAAGAAGCAGAAAACACACACGGTCTACAAGAGGCCTGATACCCAGTCAATTCAGAAGGTTCAGGCCGAGTTTGACAGCTTTGTGGTACCGAGCCTGTGGTCGTCCGGGTTGTCAATCCCCTTGAGGACTAGAATCAAATGGTTGTTAAGCAAGGTGCCAAAAACCGACCTGATCCCATATAGCGGGGACGCCCAAGAAGCCCGGGACGCAGAAAAAGAAGCAGAGGAAGAACGAGAAGCAGAACTGACTCGTGAAGCCCTACCACCTCTACAGGCAGCACAGGAAGATGTTCAGGTCGAAATCGACGTGGAACAGCTTGAGGACAGAGCGGGTGCAGGAATAATAGAGACTCCTAGAGGAGCTATCAAAGTTACTGCCCAACCAACAGACCACGTCGTGGGAGAGTACCTGGTACTTTCCCCGCAGACCGTACTACGGAGCCAGAAGCTCAGCCTAATTCACGCTTTGGCGGAGCAAGTGAAGACGTGCACGCACAGCGGACGAGTAGGGAGGTACGCGGTCGAAGCGTACGACGGCCGAGTCCTAGTGCCCTCAGGCTATGCAATTTCGCCTGAAGACTTCCAGAGTCTAAGCGAAAGCGCAACGATGGTGTATAACGAAAGAGAGTTCGTAAACAGAAAGCTACACCACATTGCGATGCACGGACCAGCCCTGAACACCGACGAAGAGTCGTATGAGCTGGTGAGGGCAGAGAGGACAGAACACGAGTACGTCTACGATGTGGACCAGAGAAGATGCTGTAAGAAGGAAGAAGCTGCAGGACTGGTACTGGTGGGCGACTTGACTAATCCGCCCTACCACGAATTCGCATATGAAGGGCTAAAAATTCGCCCTGCCTGCCCATACAAAATTGCAGTCATAGGAGTCTTCGGAGTACCAGGATCCGGCAAGTCAGCTATTATCAAGAACCTAGTTACCAGGCAAGACCTGGTGACTAGCGGAAAGAAAGAAAACTGCCAAGAAATCACCACCGACGTGATGAGACAGAGAGGTCTAGAGATATCTGCACGTACGGTTGACTCGCTGCTCTTGAATGGATGCAACAGGCCAGTCGACGTGTTGTACGTAGACGAGGCGTTTGCGTGCCACTCTGGAACGTTACTTGCTTTGATCGCCTTGGTTAGACCAAGGCAGAAAGTTGTACTCTGTGGTGACCCGAAGCAGTGCGGCTTCTTCAATATGATGCAGATGAAAGTCAACTATAATCACAACATCTGCACCCAAGTGTACCACAAAAGTATCTCCAGGCGGTGTACACTGCCTGTGACCGCCATTGTGTCATCGTTGCATTACGAAGGCAAAATGCGCACTACGAATGAGTACAACAAGCCGATTGTAGTGGACACTACAGGCTCAACAAAACCTGACCCTGGAGATCTCGTGTTAACGTGCTTCAGAGGGTGGGTTAAACAACTGCAAATTGACTATCGTGGATACGAGGTCATGACAGCAGCCGCATCCCAAGGGTTAACCAGAAAAGGAGTTTATGCAGTTAGGCAAAAAGTTAATGAAAACCCGCTCTATGCATCAACGTCAGAGCACGTCAACGTACTCCTAACACGTACGGAAGGTAAACTGGTATGGAAGACACTTTCCGGTGACCCGTGGATAAAGACGCTGCAGAACCCACCGAAAGGAAACTTCAAAGCAACTATCAAGGAGTGGGAGGTGGAGCATGCATCAATAATGGCGGGCATCTGCAGTCACCAAATGACCTTTGATACATTCCAAAACAAAGCCAATGTTTGTTGGGCTAAGAGCTTGGTCCCTATCCTCGAAACAGCGGGGATAAAACTAAATGATAGGCAGTGGTCCCAGATAATTCAAGCCTTCAAAGAAGATAAAGCATACTCACCTGAAGTAGCCCTGAATGAAATATGCACGCGCATGTATGGGGTGGATTTAGACAGTGGGCTATTTTCTAAACCATTGGTGTCTGTGTATTACGCGGATAACCACTGGGATAATAGGCCTGGAGGGAAGATGTTCGGATTCAACCCCGAGGCAGCATCCATTCTAGAAAGAAAGTATCCATTCACAAAAGGGAAGTGGAACATCAACAAGCAGATCTGCGTGACCACCAGGAGGATAGAGGACTTTAACCCTACCACCAATATTATACCGGCCAATAGGAGACTACCACACTCATTAGTGGCCGAACACCGCCCAGTAAAAGGGGAAAGAATGGAATGGCTGGTTAATAAGATAAACGGCCACCACGTGCTCCTGGTCAGTGGCTATAATCTTGTACTGCCTACTAAGAGAGTCACTTGGGTAGCGCCACTAGGTGTCCGCGGAGCGGACTACACATACAACCTAGAGTTGGGTCTGCCAGCAACGCTTGGCAGGTATGACCTAGTGGTCATAAACATCCACACACCTTTTCGCATACACCATTACCAACAGTGCGTAGACCACGCAATGAAACTGCAAATGCTCGGGGGTGACTCATTGAGACTGCTCAAACCGGGTGGCTCTCTATTGATCAGAGCATACGGTTACGCAGATAGAACCAGTGAACGAGTCATCTGCGTGTTGGGACGCAAGTTCAGATCGTCTAGAGCGTTGAAACCACCATGTGTCACCAGCAACACTGAGATGTTTTTCCTATTCAGCAACTTTGACAATGGCAGAAGGAATTTCACAACTCATGTCATGAATAATCAACTGAATGCAGCCTTTGTAGGACAGGCCACCCGAGCAGGATGTGCACCGTCGTACCGGGTAAAACGCATGGACATCGCGAAGAACGATGAAGAGTGCGTAGTTAACGCCGCTAACCCTCGCGGGTTACCGGGTGACGGTGTTTGCAAGGCAGTATACAAAAAATGGCCGGAGTCCTTTAAGAATAGTGCAACACCAGTGGGAACCGCAAAAACAGTCATGTGCGGTACGTATCCAGTAATCCACGCCGTTGGACCGAACTTCTCTAATTATTTGGAATCTGAAGGGGACCGGGAATTGGCAGCTGCCTATCGAGAAGTCGCAAAGGAAGTAACTAGACTGGGAGTAAATAGTGTAGCTATACCTCTCCTCTCCACAGGTGTATACTCAGGAGGGAAAGATAGGCTGACCCAGTCACTGAACCACCTCTTCACAGCCATGGACTCGACGGATGCAGACGTGGTCATCTACTGTCGCGACAAAGAATGGGAGAAGAAAATATCCGAGGCCATACAGATGCGGACTCAAGTGGAGTTGCTGGATGAGCACATCTCCATAGACTGCGATATTGTTCGCGTGCACCCTGACAGCAGCTTGGCAGGCAGAAAAGGATACAGCACCACGGAAGGCGCACTGTACTCATATCTAGAAGGGACTCGTTTTCACCAGACGGCAGTGGACATGGCAGAGATATATACTATGTGGCCAAAGCAAACAGAGGCCAACGAGCAAGTCTGCCTATATGCCCTGGGGGAAAGTATTGAATCGATCAGGCAGAAATGCCCGGTGGATGATGCAGATGCATCGTCTCCTCCAAAAACTGTCCCGTGCCTTTGCCGTTACGCCATGACTCCGGAACGCGTCACCCGACTTCGCATGAACCACGTCACAAGTATAATTGTGTGTTCCTCGTTTCCCCTTCCAAAGTACAAAATAGAAGGAGTGCAAAAAGTCAAATGCTCTAAGGTAATGCTATTTGACCACAACGTGCCATCACGCGTAAGTCCAAGGGAATATAGATCTTCCCCGGAGGCTGCACAGGAAGCGAGTACAACCACGTCACTGACGCATAGCCAATTCGACCTAAGCGTTGACGGCGAGATACTACCTGTCCCGTCAGATCTGGATGCTGACGCCCCAGCCCTAGAACCAGCTCTAGACGACAGGGCGACACACACGTTGCCATCCACAACCGGAAACCTTGCGGCCGTGTCTGACTGGGTAATGAGCACCGTACCTGTCGCGCCGCCCAGAAGAAGGCGAGGGAGAAACCTGACTGTGACATGCGACGAGAGAGAAGGGAACATAACACCCATGGCTAGCGTCCGATTCTTTAGGGCAGAGCTGCGTCCGGTCGTACAAGAAACAGCGGAGACGCGTGACACAGCAATGTCTCTTCAGGCACCGCCGAGTACCGCCACGGAACTGAATCATCCGCCGATCTCCTTCGGAGCACCAAGCGAGACGTTCCCCATTACATTTGGGGACTTTAACGAAGGAGAAATCGAAAGCTTGTCTTCTGAGCTGCTAACTTTCGGAGACTTCCTACCCGGAGAAGTGGATGACTTGACAGATAGCGACTGGTCCACGTGCTCAGACACGGACGACGAGTTATGACTAGACAGGGCAGGTGGGTATATATTCTCGTCGGACACCGGTCCAGGTCATTTACAACAGAAGTCAGTACGCCAGTCAGTGCTGCCGGTGAACACCCTGGAGGAAGTCCACGAGGAGAAGTGTTACCCACCTAAGTTGGATGAAGTAAAGGAGCAACTATTACTTAAGAAACTCCAGGAGAGTGCATCCATGGCCAACAGAAGCAGGTACCAGTCGCGCAAAGTAGAAAACATGAAAGCAACAATCATCCAGAGACTAAAGAGAGGCTGTAGACTATACTTAATGTCAGAGACCTCAAAAGTCCCTACTTACCGGACCACATATCCGGCGCCTGTGTACTCGCNNNNNNNNNNNNNNNNNNNNNNNNNNNNNNNNNNNNNNNNNNNNNNNNNNNNNNNNNNNNNNNNNNNNNNNNNNNNNNNNNNNNNNNNNNNNNNNNNNNNNNNNNNNNNNNNNNNNNNNNNNNNNNNNNNNNNNNNNNNNNNNNNNNNNNNNNNNNNNNNNNNNNNNNNNNNNNNNNAACTTAGGAGCTACCCGAAACAGCACGCTTACCATGCGCCCTCCATCAGAAGCGCTGTACCGTCCCCATTCCAGAACACACTACAGAATGTACTGGCAGCAGCCACGAAAAGAAACTGCAACGTCACACAGATGAGGGAATTACCCACTTTGGACTCAGCAGTATTCAACGTGGAGTGTTTTAAAAAATTCGCATGCAACCAAGAATACTGGGAAGAATTTGCTGCCAGCCCTATTAGGATAACAACTGAGAATTTAACAACCTATGTTACTAAACTAAAAGGGCCAAAAGCAGCAGCGCTATTTGCAAAAACCCACAATCTGCTGCCACTGCAGGAAGTACCAATGGATAGGTTCACAGTAGATATGAAAAGGGACGTGAAGGTGACTCCTGGTACAAAGCACACAGAGGAAAGACCTAAGGTGCAGGTTATACAGGCGGCTGAACCCTTGGCGACAGCATACCTATGCGGGATTCACAGAGAGCTGGTTAGGAGGCTGAACGCCGTCCTCCTACCCAATGTACATACACTATTTGATATGTCTGCCGAGGATTTCGATGCCATCATAGCCGCACACTTTAAGCCAGGAGACACTGTTTTAGAAACGGACATAGCATCCTTTGACAAGAGCCAAGATGATTCACTTGCGCTTACTGCCTTGATGTTGTTAGAAGATTTAGGGGTGGATCACTCCCTGTTGGACTTGATAGAGGCCGCTTTTGGAGAGATTTCCAGCTGTCATCTACCGACAGGTACGCGCTTCAAGTTCGGCGCCATGATGAAATCTGGTATGTTCCTAACTCTGTTTGTCAACACATTGTTAAACATCACCATCGCTAGCCGCGTGCTGGAAGATCGTCTGACAAAATCCGCGTGCGCGGCCTTCATCGGCGACGACAACATAATACATGGAGTCGTCTCCGATGAATTGATGGCAGCCAGATGCGCCACTTGGATGAACATGGAAGTGAAGATCATAGATGCAGTTGTATCCTTGAAAGCCCCTTACTTTTGTGGAGGGTTTATACTGCACGATACTGTGACGGGAACAGCCTGCAGAGTGGCAGACCCGCTAAAAAGGCTATTCAAACTGGGCAAACCGCTAGCGGCAGGTGACGAACAAGATGAAGATAGAAGACGAGCGCTGGCTGACGAAGTGATCAGATGGCAACGAACAGGGCTAATTGATGAGTTGGAGAAAGCGGTATACTCTAGGTATGAAGTGCAGGGTATATCAGTTGTGGTAATGTCCATGGCCACCTTTGCAAGCTCCAGATCTAACTTCGAGAAGCTCAGAGGACCCGTCATAACTTTGTACGGCGGTCCTAAATAGATGGAGTACATCCCAACCCAAACTTTTTACAATAGGAGGTACCAGCCTCGACCCTGGACTCCGCGCCCCACTATCCAAGTAATCAGGCCCAGACCGCGCCCTCAGAGGCAAGCCGGGCAACTTGCCCAGCTGATCTCAGCAGTTAATAAACTGACAATGCGCGCGGTACCCCAACAGAAGCCACGCAGGAATCGGAAGAATAAGAAGCAAAAGCAAAAGCGACAGGCGCCACAAAACAACACAAACCAAAAGAAGCAGCCGCCTAAAAAGAAACCAGCTCAAAAGAAAAAGAAGCCGGGCCGCAGAGAGAGGATGTGCATGAAAATCGAAAATGATTGTATTTTTGAAGTCAAGTATGAAGGTAAGGTAACAGGTTACGCGTGCTTGGTGGGGGACAAAGTAATGAAACCAGCACACGTAAAGGGGACCATCGATAACGCGGACCTGGCCAAACTGGCCTTTAAGCGGTCATCTAAGTATGACCTTGAATGCGCGCAGATACCCGTGCACATGAAGTCCGACGCTTCGAAGTTCACCCATGAGAAACCAGAGGGGTACTACAACTGGCACCACGGAGCAGTACAGTACTCAGGAGGCCGGTTCACCATCCCCACAGGTGCTGGCAAACCAGGGGACAGCGGCAGACCGATCTTCGACAACAAGGGACGCGTGGTGGCCATAGTCTTAGGAGGAGCTAATGAAGGAGCCCGTACAGCCCTCTCGGTGGTGACCTGGAATAAAGACATTGTCACTAAAATCACCCCCGAGGGGGCCGAAGAGTGGAGTCTTGCCATCCCAGTCATGTGCCTGCTGGCAAATACCACGTTCCCCTGCTCCCAGCCCCCTTGCACTCCCTGCTGCTATGAAAGGGAACCAGAGGAAACCCTACGCATGCTTGAGGACAACGTCATGAGACCTGGGTACTATCAGCTGCTACAAGCATCCTTAACATGTTCTCCCCACCGTCAGCGACGCAGTACCAAGGACAACTTCAATGTCTATAAAGCCACAAGACCGTACTTAGCTCACTGTCCCGACTGTGGAGAAGGGCACTCGTGCCATAGTCCCGTAGCATTAGAACGCATCAGAAATGAAGCGACAGACGGGACGCTGAAAATCCAGGTCTCCTTGCAAATCGGAATAAAGACGGATGATAGCCACGATTGGACCAAGCTGCGTTACATGGACAACCACACGCCAGCGGACGCAGAGAGGGCGGGGCTATTTGTAAGAACATCAGCACCGTGCACGATTACTGGAACAATGGGACACTTCATCCTGACTCGATGTCCGAAAGGGGAAACTCTGACGGTGGGATTCACTGACAGTAGGAAGATCAGTCACTCATGTACGCACCCATTTCACCACGACCCTCCTGTGATAGGCCGGGAGAAATTCCATTCCCGACCGCAGCACGGTAAAGAGCTGCCTTGCAGCACGTACGTGCAGAGCACCGCCGCAACTACCGAGGAGATAGAGGTACACATGCCCCCAGACACCCCTGATCGCACATTGATGTCACAACAGTCCGGCAACGTAAAGATCACAGTTAATGGCCAGACGGTGCGGTACAAGTGTAATTGCGGTGGCTCAAATGAAGGACTAATAACTACAGACAAAGTGATTAATAACTGCAAAGTTGATCAATGTCATGCCGCGGTCACCAATCACAAAAAGTGGCAGTACAACTCCCCTCTGGTCCCGCGTAATGCTGAACTTGGGGACCGAAAAGGAAAAATCCACATCCCGTTTCCGCTGGCAAATGTAACATGCAGGGTGCCTAAAGCAAGGAACCCCACCGTGACGTACGGGAAAAACCAAGTCATCATGCTACTGTATCCCGACCACCCAACACTCCTGTCCTACCGGAACATGGGAGAAGAACCAAACTACCAAGAAGAGTGGGTGACGCATAAGAAGGAAGTCGTGCTAACCGTGCCGACTGAAGGGCTCGAGGTCACGTGGGGTAACAACGAGCCGTATAAGTATTGGCCGCAGTTATCTACAAACGGTACAGCCCATGGCCACCCGCATGAGATAATTCTGTATTATTATGAGCTGTACCCTACTATGACTGTAGTAGTTGTGTCAGTGGCCTCGTTCGTACTCCTGTCGATGGTGGGTGTGGCAGTGGGGATGTGCATGTGTGCACGACGCAGATGCATCACACCGTACGAACTGACACCAGGAGCTACCGTCCCTTTCCTGCTTAGCCTAATATGCTGCATCAGAACAGCTAAAGCGGCCACATACCAAGAGGCTGCGGTATACCTGTGGAATGAGCAGCAACCTTTGTTTTGGCTACAAGCCCTTATTCCGCTGGCAGCCCTGATTGTCCTATGCAACTGTCTGAGACTCTTACCATGCTGCTGTAAAACGTTGGCTTTTTTAGCCGTAATGAGCGTCGGTGCCCACACTGTGAGCGCGTACGAACACGTAACAGTGATCCCGAACACGGTGGGAGTACCGTATAAGACTCTAGTCAATAGACCGGGCTACAGTCCCATGGTATTGGAGATGGAACTACTGTCAGTCACTTTGGAGCCAACGCTATCGCTTGATTACATCACGTGCGAGTACAAAACCGTTATCCCGTCTCCGTACGTGAAATGCTGCGGTACAGCAGAGTGCAAGGACAAAAACCTACCTGACTACAGCTGTAAGGTCTTCACCGGCGTCTACCCATTTATGTGGGGCGGAGCCTANNNNNNNNNNNNNNNNNNNNNNNNNNNNNNNNNNNNNNNNNNNNNNNNNNNNNNNNNNNNNNNNNNNNNNNNNNNNNNNNNNNNNNNNNNNNNNNNNNNNNNNNNNNNNNNNNNNNNNNNNNNNNNNNNNNNNNNNNNNNNNNNNNNNNNNNNNNNNNNNNNNNNNNNNNNNNNNNNNNNNNNNNNNNNNNNNNNNGCCAAATTCATTGTGGGGCCAATGTCTTCAGCCTGGACACCTTTCGACAACAAAATTGTGGTGTACAAAGGTGACGTCTATAACATGGACTACCCGCCCTTTGGCGCAGGAAGACCAGGACAATTTGGCGATATCCAAAGTCGCACACCTGAGAGTAAAGACGTCTATGCTAATACACAACTGGTACTGCAGAGACCGGCTGCGGGTACGGTACATGTGCCATACTCTCAGGCACCATCTGGCTTTAAGTATTGGCTAAAAGAACGAGGGGCGTCGCTGCAGCACACAGCACCATTTGGCTGCCAAATAGCAACAAACCCGGTAAGAGCGGTGAATTGCGCCGTAGGGAACATGCCCATCTCCATCGACATACCGGATGCGGCCTTCATTAGGGTCGTCGACGCGCCCTCTTTAACGGACATGTCGTGCGAGGTACCAGCCTGCACCCATTCCTCAGATTTCGGGGGCGTCGCCATTATTAAATATGCAGCCAGCAAGAAAGGCAAGTGTGCGGTGCATTCGATGACCAACGCCGTCACAATTCGGGAAGCTGAGATAGAAGTTGAAGGGAATTCTCAGCTGCAAATCTCTTTCTCGACGGCCTTGGCCAGCGCCGAATTCCGCGTACAAGTCTGTTCTACACAAGTACACTGTGTAGCCGAGTGCCACCCTCCGAAGGACCACATAGTCAATTACCCGGCGTCACATACCACCCTCGGGGTCCAGGACATTTCCGCTACGGCGCTGTCATGGGTGCAGAAGATCACGGGAGGCGTGGGACTGGTTGTCGCTGTTGCAGCACTGATTCTAATCGTGGTGCTATGCGTGTCGTTCAGCAGG------
		</sequence>
		<sequence>
			<taxon idref="MK121903|Brazil|RR|Boa_Vista|2017-03-15"/>
			------------------------------------------------------------GCGTACCCCATGTTTGAGGTGGAACCCAGGCAGGTCACACCGAATGACCATGCTAATGCTAGAGCGTTCTCGCATCTAGCTATAAAACTAATAGAGCAGGAAATTGATCCCGACTCAACCATCCTGGACATCGGCAGTGCACCAGCAAGGAGGATGATGTCGGACAGGNAGTACCACTNCGTCTGCCCGATGCGCAGCGCAGAAGATCCCGAGAGACTCGCCNATTATGCNAGAAAGCTAGCATCTGCTGCAGGAAAAGTCCTGGACAGAAACATCTCTGGNAAGATCGGGNNNNNNNNNNNNNNNNNNNNNNNNNNNNNNNNNNNNNNNNNNNNNNNNNNNNNNNNNNNNNNNNNNNNNNNNNNNNNNNNNNNNNNNNNNNNNNNNNNNNNNNNNNNNNNNNNNNNNNNNNNNNNNNNNNNNNNNNNNNNNNNNNNNNNNNNNNNNNNNNNNNNNNNNNNNNNNNNNNNNNNNNNNNNNACCCCGTTCATGTACAATGCCATGGCGGGTGCCTACCCCTCATATTCGACAAACTGGGCAGACGAGCAGGTACTGAAGGCTAAGAACATAGGATTATGTTCAACAGACCTGACGGAAGGTAGACGAGGTAAATTGTCTATTATGAGAGGGAAGAAGCTAAAACCGTGTGACCGTGTGCTGTTCTCAGTAGGGTCAACGCTCTACCCGGAAAGCCGCAAGCTACTTAAGAGCTGGCACTTACCATCGGTGTTCCATCTAAAGGGCAAACTCAGCTTCACATGCCGCTGTGATACAGTGGTTTCGTGCGAGGGCTACGTCGTTAAGAGAATAACGATGAGCCCAGGCCTTTATGGAAAAACCACAGGGTATGCGGTAACCCACCACGCAGACGGATTCTTGATGTGCAAGACTACCGACACGGTTGACGGCGAAAGAGTGTCATTCTCGGTGTGCACATACGTGCCGGCGACCATTTGTGATCAAATGACCGGCATCCTTGCTACAGAAGTCACGCCGGAGGATGCACAGAAGCTGTTGGTGGGGCTGAACCAGAGAATAGTGGTTAACGGCAGAACGCANNNNNNNNNNNNNNNNNNNNNNNNNNNNNNNNNNNNNNNNNNNNNNNNNNNNNNNNNNNANNGGGCNNNNNNNNNNNNNNNAGNNATNGAAGATGNNAANNNNNNNNNGGTNNNNNNNNNNNNNNNGNNNNNCTNNNGTCNNNNGGCANTNNNNNNNNNNNNNNNNNNNNNNNNNNACAAGAGGCCTGATACCCAGTCAATTCAGAAGGTTCAGGCCGAGTTTGACAGCTTTGTGGTACCGAGCCTGTGGTCGTCCGGGTTGTCAATCCCCTTGAGGACTAGAATCAAATGGTTGTTAAGCAAGGTGCCAAAAACCGACCTGATCCCATATAGCGGGGACGCCCAAGAAGCCCGGGACGCAGAAAAAGAAGCAGAGGAAGAACGAGAAGCAGAACTGACTCGTGAAGCCCTACCACCTCTACAGGCAGCACAGGAAGATGTTCAGGTCGAAATCGACGTGGAACAGCTTGAGGACAGAGCGGGTGCAGGAATAATAGAGACTCCTAGAGGAGCTATCAAAGTTACTGCCCAACCAACAGACCACGTCGTGGGAGAGTACCTGGTACTTTCCCCGCAGACCGTACTACGGAGCCAGAAGCTCAGCCTAATTCACGCTTTGGCGGAGCAAGTGAAGACGTGCACGCACAGCGGACGAGTAGGGAGGTACGCGGTCGAAGCGTACGACGGCCGAGTCCTAGTGCCCTCAGGCTATGCAATTTCGCCTGAAGACTTCCAGAGTCTAAGCGAAAGCGCAACGATGGTGTATAACGAAAGAGAGTTCGTAAACAGAAAGCTACACCACATTGCGATGCACGGACCAGCCCTGAACACCGACGAAGAGTCGTATGAGCTGGTGAGGGCAGAGAGGACAGAACACGAGTACGTCTACGATGTGGACCAGAGAAGATGCTGTAAGAAGGAAGAAGCTGCAGGACTGGTACTGGTGGGCGACTTGACTAATCCGCCCTACCACGAATTCGCATATGAAGGGCTAAAAATTCGCCCTGCCTGCCCATACAAAATTGCAGTCATAGGAGTCTTCGGAGTACCAGGATCCGGCAAGTCAGCTATTATCAAGAACCTAGTTACCAGGCAAGACCTGGTGACTAGCGGAAAGAAAGAAAACTGCCAAGAAATCACCACCGACGTGATGAGACAGAGAGGTCTAGAGATATCTGCACGTACGGTTGACTCGCTGCTCTTGAATGGATGCAACAGGCCAGTCGACGTGTTGTACGTAGACGAGGCGTTTGCGTGCCACTCTGGAACGTTACTTGCTTTGATCGCCTTGGTTAGACCAAGGCAGAAAGTTGTACTCTGTGGTGACCCGAAGCAGTGCGGCTTCTTCAATATGATGCAGATGAAAGTCAACTATAATCACAACATCTGCACCCAAGTGTACCACAAAAGTATCTCCAGGCGGTGTACACTGCCTGTGACCGCCATTGTGTCATCGTTGCATTACGAAGGCAAAATGCGCACTACGAATGAGTACAACAAGCCGATTGTAGTGGACACTACAGGCTCAACAAAACCTGACCCTGGAGATCTCGTGTTAACGTGCTTCAGAGGGTGGGTTAAACAACTGCAAATTGACTATCGTGGATACGAGGTCATGACAGCAGCCGCATCCCAAGGGTTAACCAGAAAAGGAGTTTATGCAGTTAGGCAAAAAGTTAATGAAAACCCGCTCTATGCATCAACGTCAGAGCACGTCAACGTACTCCTAACACGTACGGAAGGTAAACTGGTATGGAAGACACTTTCCGGTGACCCGTGGATAAAGACGCTGCAGAACCCACCGAAAGGAAACTTCAAAGCAACTATCAAGGAGTGGGAGGTGGAGCATGCATCAATAATGGCGGGCATCTGCAGTCACCAAATGACCTTTGATACATTCCAAAACAAAGCCAATGTTTGTTGGGCTAAGAGCTTGGTCCCTATCCTCGAAACAGCGGGGATAAAACTAAATGATAGGCAGTGGTCCCAGATAATTCAAGCCTTCAAAGAAGATAAAGCATACTCACCTGAAGTAGCCCTGAATGAAATATGCACGCGCATGTATGGGGTGGATTTAGACAGTGGGCTATTTTCTAAACCATTGGTGTCTGTGTATTACGCGGATAACCACTGGGATAATAGGCCTGGAGGGAAGATGTTCGGATTCAACCCCGAGGCAGCATCCATTCTAGAAAGAAAGTATCCATTCACAAAAGGGAAGTGGAACATCAACAAGCAGATCTGCGTGACCACCAGGAGGATAGAGGACTTTAACCCTACCACCAATATTATACCGGCCAATAGGAGACTACCACACTCATTAGTGGCCGAACACCGCCCAGTAAAAGGGGAAAGAATGGAATGGCTGGTTAATAAGATAAACGGCCACCACGTGCTCCTGGTCAGTGGCTATAATCTTGTACTGCCTACTAAGAGAGTCACTTGGGTAGCGCCACTAGGTGTCCGCGGAGCGGACTACACATACAACCTAGAGTTGGGTCTGCCAGCAACGCTTGGCAGGTATGACCTAGTGGTCATAAACATCCACACACCTTTTCGCATACACCATTACCAACAGTGCGTAGACCACGCAATGAAACTGCAAATGCTCGGGGGTGACTCATTGAGACTGCTCAAACCGGGTGGCTCTCTATTGATCAGAGCATACGGTTACGCAGATAGAACCAGTGAACGAGTCATCTGCGTGTTGGGACGCAAGTTCAGATCGTCTAGAGCGTTGAAACCACCATGTGTCACCAGCAACACTGAGATGTTTTTCCTATTCAGCAACTTTGACAATGGCAGAAGGAATTTCACAACTCATGTCATGAATAATCAACTGAATGCAGCCTTTGTAGGACAGGCCACCCGAGCAGGATGTGCACCGTCGTACCGGGTAAAACGCATGGACATCGCGAAGAACGATGAAGAGTGCGTAGTTAACGCCGCTAACCCTCGCGGGTTACCGGGTGACGGTGTTTGCAAGGCAGTATACAAAAAATGGCCGGAGTCCTTTAAGAATAGTGCAACACCAGTGGGAACCGCAAAAACAGTCATGTGCGGTACGTATCCAGTAATCCACGCCGTTGGACCGAACTTCTCTAATTATTTGGAATCTGAAGGGGACCGGGAATTGGCAGCTGCCTATCGAGAAGTCGCAAAGGAAGTAACTAGACTGGGAGTAAATAGTGTAGCTATACCTCTCCTCTCCACAGGTGTATACTCAGGAGGGAAAGATAGGCTGACCCAGTCACTGAACCACCTCTTCACAGCCATGGACTCGACGGATGCAGACGTGGTCATCTACTGTCGCGACAAAGAATGGGAGAAGAAAATATCCGAGGCCATACAGATGCGGACTCAAGTGGAGTTGCTGGATGAGCACATCTCCATAGACTGCGATATTGTTCGCGTGCACCCTGACAGCAGCTTGGCAGGCAGAAAAGGATACAGCACCACGGAAGGCGCACTGTACTCATATCTAGAAGGGACTCGTTTTCACCAGACGGCAGTGGACATGGCAGAGATATATACTATGTGGCCAAAGCAAACAGAGGCCAACGAGCAAGTCTGCCTATATGCCCTGGGGGAAAGTATTGAATCGATCAGGCAGAAATGCCCGGTGGATGATGCAGATGCATCGTCTCCTCCAAAAACTGTCCCGTGCCTTTGCCGTTACGCCATGACTCCGGAACGCGTCACCCGACTTCGCATGAACCACGTCACAAGTATAATTGTGTGTTCCTCGTTTCCCCTTCCAAAGTACAAAATAGAAGGAGTGCAAAAAGTCAAATGCTCTAAGGTAATGCTATTTGACCACAACGTGCCATCACGCGTAAGTCCAAGGGAATATAGATCTTCCCCGGAGGCTGCACAGGAAGCGAGTACAACCACGTCACTGACGCATAGCCAATTCGACCTAAGCGTTGACGGCGAGATACTACCCGTCCCGTCAGATCTGGATGCTGACGCCCCAGCCCTAGAAACAGCTCTAGACGACAGGGCGACACACACGTTGCCATCCACAACCGGAAACCTTGCGGCCGTGTCTGACTGGGTAATGAGCACCGTACCTGTCGCGCCGCCCAGAAGAAGGCGAGGGAGAAACCTGACTGTGACATGCGACGAGAGAGAAGGGAACATAACACCCATGGCTAGCGTCCGATTCTTTAGGGCAGAGCTGCGTCCGGTCGTACAAGAAACAGCGGAGACGCGTGACACAGCAATGTCTCTTCAGGCACCGCCGAGTACCGCCACGGAACTGAATCATCCGCCGATCTCCTTCGGAGCACCAAGCGAGACGTTCCCCATTACATTTGGGGACTTTAACGAAGGAGAAATCGAAAGCTTGTCTTCTGAGCTGCTAACTTTCGGAGACTTCCTACCCGGAGAAGTGGATGACTTGACAGATAGCGACTGGTCCACGTGCTCAGACACGGACGACGAGTTATGACTAGACAGGGCAGGTGGGTATATATTCTCGTCGGACACCGGTCCAGGTCATTTACAACAGAAGTCAGTACGCCAGTCAGTGCTGCCGGTGAACACCCTGGAGGAAGTCCACGAGGAGAAGTGTTACCCACCTAAGTTGGATGAAGTAAAGGAGCAACTATTACTTAAGAAACTCCAGGAGAGTGCATCCATGGCCAACAGAAGCAGGTACCAGTCGCGCAAAGTAGAAAACATGAAAGCAACAATCATCCAGAGACTAAAGAGAGGCTGTAGACTATACTTAATGTCAGAGACCTCAAAAGTCCCTACTTACCGGACCACATATCCGGCGCCTGTGTACTCGCNNNNNNNNNNNNNNNNNNNNNNNNNNNNNNNNNNNNNNNNNNNNNNNNNNNNNNNNNNNNNNNNNNNNNNNNNNNNNNNNNNNNNNNNNNNNNNNNNNNNNNNNNNNNNNNNNNNNNNNNNNNNNNNNNNNNNNNNNNNNNNNNNNNNNNNNNNNNNNNNNNNNNNNNNNNNNNNNNAACTTAGGAGCTACCCGAAACAGCACGCTTACCATGCGCCCTCCATCAGAAGCGCTGTACCGTCCCCATTCCAGAACACACTACAGAATGTACTGGCAGCAGCCACGAAAAGAAACTGCAACGTCACACAGATGAGGGAATTACCCACTTTGGACTCAGCAGTATTCAACGTGGAGTGTTTTAAAAAATTCGCATGCAACCAAGAATACTGGGAAGAATTTGCTGCCAGCCCTATTAGGATAACAACTGAGAATTTAACAACCTATGTTACTAAACTAAAAGGGCCAAAAGCAGCAGCGCTATTTGCAAAAACCCACAATCTGCTGCCACTGCAGGAAGTACCAATGGATAGGTTCACAGTAGATATGAAAAGGGACGTGAAGGTGACTCCTGGTACAAAGCACACAGAGGAAAGACCTAAGGTGCAGGTTATACAGGCGGCTGAACCCTTGGCGACAGCATACCTATGCGGGATTCACAGAGAGCTGGTTAGGAGGCTGAACGCCGTCCTCCTACCCAATGTACATACACTATTTGATATGTCTGCCGAGGATTTCGATGCCATCATAGCCGCACACTTTAAGCCAGGAGACACTGTTTTAGAAACGGACATAGCATCCTTTGACAAGAGCCAAGATGATTCACTTGCGCTTACTGCCTTGATGTTGTTAGAAGATTTAGGGGTGGATCACTCCCTGTTGGACTTGATAGAGGCCGCTTTTGGAGAGATTTCCAGCTGTCATCTACCGACAGGTACGCGCTTCAAGTTCGGCGCCATGATGAAATCTGGTATGTTCCTAACTCTGTTTGTCAACACATTGTTAAACATCACCATCGCTAGCCGCGTGCTGGAAGATCGTCTGACAAAATCCGCGTGCGCGGCCTTCATCGGCGACGACAACATAATACATGGAGTCGTCTCCGATGAATTGATGGCAGCCAGATGCGCCACTTGGATGAACATGGAAGTGAAGATCATAGATGCAGTTGTATCCTTGAAAGCCCCTTACTTTTGTGGAGGGTTTATACTGCACGATACTGTGACGGGAACAGCCTGCAGAGTGGCAGACCCGCTAAAAAGGCTATTCAAACTGGGCAAACCGCTAGCGGCAGGTGACGAACAAGATGAAGATAGAAGACGAGCGCTGGCTGACGAAGTGATCAGATGGCAACGAACAGGGCTAATTGATGAGTTGGAGAAAGCGGTATACTCTAGGTATGAAGTGCAGGGTATATCAGTTGTGGTAATGTCCATGGCCACCTTTGCAAGCTCCAGATCTAACTTCGAGAAGCTCAGAGGACCCGTCATAACTTTGTACGGCGGTCCTAAATAGATGGAGTACATCCCAACCCAAACTTTTTACAATAGGAGGTACCAGCCGCGACCCTGGACTCCGCGCCCCACTATCCAAGTAATCAGGCCCAGACCGCGCCCTCAGAGGCAAGCCGGGCAACTTGCCCAGCTGATCTCAGCAGTTAATAAACTGACAATGCGCGCGGTACCCCAACAGAAGCCACGCAGGAATCGGAAGAATAAGAAGCAAAAGCAAAAGCGACAGGCGCCACAAAACAACACAAACCAAAAGAAGCAGCCGCCTAAAAAGAAACCAGCTCAAAAGAAAAAGAAGCCGGGCCGCAGAGAGAGGATGTGCATGAAAATCGAAAATGATTGTATTTTTGAAGTCAAGTATGAAGGTAAGGTAACAGGTTACGCGTGCTTGGTGGGGGACAAAGTAATGAAACCAGCACACGTAAAGGGGACCATCGATAACGCGGACCTGGCCAAACTGGCCTTTAAGCGGTCATCTAAGTATGACCTTGAATGCGCGCAGATACCCGTGCACATGAAGTCCGACGCTTCGAAGTTCACCCATGAGAAACCAGAGGGGTACTACAACTGGCACCACGGAGCAGTACAGTACTCAGGAGGCCGGTTCACCATCCCCACAGGTGCTGGCAAACCAGGGGACAGCGGCAGACCGATCTTCGACAACAAGGGACGCGTGGTGGCCATAGTCTTAGGAGGAGCTAATGAAGGAGCTCGTACAGCCCTCTCGGTGGTGACCTGGAATAAAGACATTGTCACTAAAATCACCCCCGAGGGGGCCGAAGAGTGGAGTCTTGCCATCCCAGTCATGTGCCTGCTGGCAAATACCACGTTCCCCTGCTCCCAGCCCCCTTGCACTCCCTGCTGCTATGAAAGGGAACCAGAGGAAACCCTACGCATGCTTGAGGACAACGTCATGAGACCTGGGTACTATCAGCTGCTACAAGCATCCTTAACATGTTCTCCCCACCGTCAGCGACGCAGTACCAAGGACAACTTCAATGTCTATAAAGCCACAAGACCGTACTTAGCTCACTGTCCCGACTGTGGAGAAGGGCACTCGTGCCATAGTCCCGTAGCATTAGAACGCATCAGAAATGAAGCGACAGACGGGACGCTGAAAATCCAGGTCTCCTTGCAAATCGGAATAAAGACGGATGATAGCCACGATTGGACCAAGCTGCGTTACATGGACAACCACACGCCAGCGGACGCAGAGAGGGCGGGGCTATTTGTAAGAACATCAGCACCGTGCACGATTACTGGAACAATGGGACACTTCATCCTGACCCGATGTCCGAAAGGGGAAACTCTGACGGTGGGATTCACTGACAGTAGGAAGATCAGTCACTCATGTACGCACCCATTTCACCACGACCCTCCTGTGATAGGCCGGGAGAAATTCCATTCCCGACCGCAGCACGGTAAAGAGCTGCCTTGCAGCACGTACGTGCAGAGCACCGCCGCAACTACCGAGGAGATAGAGGTACACATGCCCCCAGACACCCCTGATCGCACATTGATGTCACAACAGTCCGGCAACGTAAAGATCACAGTTAATGGCCAGACGGTGCGGTACAAGTGTAATTGCGGTGGCTCAAATGAAGGACTAATAACTACAGACAAAGTGATTAATAACTGCAAAGTTGATCAATGTCATGCCGCGGTCACCAATCACAAAAAGTGGCAGTACAACTCCCCTCTGGTCCCGCGTAATGCTGAACTTGGGGACCGAAAAGGAAAAATCCACATCCCGTTTCCGCTGGCAAATGTAACATGCAGGGTGCCTAAAGCAAGGAACCCCACCGTGACGTACGGGAAAAACCAAGTCATCATGCTACTGTATCCCGACCACCCAACACTCCTGTCCTACCGGAACATGGGAGAAGAACCAAACTACCAAGAAGAGTGGGTGACGCATAAGAAGGAAGTCGTGCTAACCGTGCCGACTGAAGGGCTCGAGGTCACGTGGGGTAACAACGAGCCGTATAAGTATTGGCCGCAGTTATCTACAAACGGTACAGCCCATGGCCACCCGCATGAGATAATTCTGTATTATTATGAGCTGTACCCTACTATGACTGTAGTAGTTGTGTCAGTGGCCTCGTTCGTACTCCTGTCGATGGTGGGTGTGGCAGTGGGGATGTGCATGTGTGCACGACGCAGATGCATCACACCGTACGAACTGACACCAGGAGCTACCGTCCCTTTCCTGCTTAGCCTAATATGCTGCATCAGAACAGCTAAAGCGGCCACATACCAAGAGGCTGCGGTATACCTGTGGAATGAGCAGCAACCTTTGTTTTGGCTACAAGCCCTTATTCCGCTGGCAGCCCTGATTGTCCTATGCAACTGTCTGAGACTCTTACCATGCTGCTGTAAAACGTTGGCTTTTTTAGCCGTAATGAGCGTCGGTGCCCACACTGTGAGCGCGTACGAACACGTAACAGTGATCCCGAACACGGTGGGAGTACCGTATAAGACTCTAGTCAATAGACCGGGCTACAGTCCCATGGTATTGGAGATGGAACTACTGTCAGTCACTTTGGAGCCAACGCTATCGCTTGATTACATCACGTGCGAGTACAAAACCGTTATCCCGTCTCCGTACGTGAAATGCTGCGGTACAGCAGAGTGCAAGGACAAAAACCTACCTGACTACAGCTGTAAGGTCTTCACCGGCGTCTACCCATTTATGTGGGGCGGAGCCTANNNNNNNNNNNNNNNNNNNNNNNNNNNNNNNNNNNNNNNNNNNNNNNNNNNNNNNNNNNNNNNNNNNNNNNNNNNNNNNNNNNNNNNNNNNNNNNNNNNNNNNNNNNNNNNNNNNNNNNNNNNNNNNNNNNNNNNNNNNNNNNNNNNNNNNNNNNNNNNNNNNNNNNNNNNNNNNNNNNNNNNNNNNNNNNNNNNNGCCAAATTCATCGTGGGGCCAATGTCTTCAGCCTGGACACCTTTCGACAACAAAATTGTGGTGTACAAAGGTGACGTCTATAACATGGACTACCCGCCCTTTGGCGCAGGAAGACCAGGACAATTTGGCGATATCCAAAGTCGCACACCTGAGAGTAAAGACGTCTATGCTAATACACAACTGGTACTGCAGAGACCGGCTGCGGGTACGGTACATGTGCCATACTCTCAGGCACCATCTGGCTTTAAGTATTGGCTAAAAGAACGAGGGGCGTCGCTGCAGCACACAGCACCATTTGGCTGCCAAATAGCAACAAACCCGGTAAGAGCGGTGAATTGCGCCGTAGGGAACATGCCCATCTCCATCGACATACCGGATGCGGCCTTCATTAGGGTCGTCGACGCGCCCTCTTTAACGGACATGTCGTGCGAGGTACCAGCCTGCACCCATTCCTCAGATTTCGGGGGCGTCGCCATTATTAAATATGCAGCCAGCAAGAAAGGCAAGTGTGCGGTGCATTCGATGACCAACGCCGTCACAATTCGGGAAGCTGAGATAGAAGTTGAAGGGAATTCTCAGCTGCAAATCTCTTTCTCGACGGCCTTGGCCAGCGCCGAATTCCGCGTACAAGTCTGTTCTACACAAGTACACTGTGTAGCCGAGTGCCACCCTCCGAAGGACCACATAGTCAATTACCCGGCGTCACATACCACCCTCGGGGTCCAGGACATTTCCGCTACGGCGCTGTCATGGGTGCAGAAGATCACGGGAGGCGTGGGACTGGTTGTCGCTGTTGCAGCACTGATTCTAATCGTGGTGCTATGCGTGTCGTTNAGCAGG------
		</sequence>
		<sequence>
			<taxon idref="MK121902|Brazil|RR|Boa_Vista|2017-03-17"/>
			------------------------------------------------------------GCGTACCCCATGTTTGAGGTGGAACCCAGGCAGGTCACACCGAATGACCATGCTAATGCTAGAGCGTTCTCGCATCTAGCTATAAAACTAATAGAGCAGGAAATTGATCCCGACTCAACCATCCTGGACATCGGCAGTGCACCAGCAAGGAGGATGATGTCGGACAGGAAGTACCACTGCGTCTGCCCGATGCGCAGCGCAGAAGATCCCGAGAGACTCGCCAATTATGCGAGAAAGCTAGCATCTGCTGCAGGAAAAGTCCTGGACAGAAACATCTCTGGAAAGATCGGGGACTTACAAGNNGTAATGGCCGTGCCAGACACGGAGACGCCAACATTCTGCTTGCACACAGATGTCTCATGTAGACAGAGAGCAGACGTCGCGATATACCAAGACGTCTATGCTGTACACGCACCCACGTCGCTATACCACCAGGCGATTAAAGGGGTCCGAGTGGCGTACTGGGTAGGGTTCGACACAACCCCGTTCATGTACAATGCCATGGCGGGTGCCTACCCCTCATATTCGACAAACTGGGCAGACGAGCAGGTACTGAAGGCTAAGAACATAGGATTATGTTCAACAGACCTGACGGAAGGTAGACGAGGTAAATTGTCTATTATGAGAGGGAAGAAGCTAAAACCGTGTGACCGTGTGCTGTTCTCAGTAGGGTCAACGCTCTACCCGGAAAGCCGCAAGCTACTTAAGAGCTGGCACTTACCATCGGTGTTCCATCTAAAGGGCAAACTCAGCTTCACATGCCGCTGTGACACAGTGGTTTCGTGCGAGGGCTACGTCGTTAAGAGAATAACGATGAGCCCAGGCCTTTATGGAAAAACCACAGGGTATGCGGTAACCCACCACGCAGACGGATTCTTGATGTGCAAGACTACCGACACGGTTGACGGCGAAAGAGTGTCATTCTCGGTGTGCACATACGTGCCGGCGACCATTTGTGATCAAATGACCGGCATCCTTGCTACAGAAGTCACGCCGGAGGATGCACAGAAGCTGTTGGTGGGGCTGAACCAGAGAATAGTGGTTAACGGCAGAACGCAACGGAATACGAACACCATGAAAAACTATCTGCTTCCCGTGGTCGCCCAAGCCTTCAGTAAGTGGGCAAAGGAGTGCCGGAAAGACATGGAAGATGAAAAACTCCTGGGGGTCAGAGAAAGAACACTGACCTGCTGCTGTCTATGGGCATTCAAGAAGCAGAAAACACACACGGTCTACAAGAGGCCTGATACCCAGTCAATTCAGAAGGTTCAGGCCGAGTTTGACAGCTTTGTGGTACCGAGCCTGTGGTCGTCCGGGTTGTCAATCCCCTTGAGGACTAGAATCAAATGGTTGTTAAGCAAGGTGCCAAAAACCGACCTGATCCCATATAGCGGGGACGCCCAAGAAGCCCGGGACGCAGAAAAAGAAGCAGAGGAAGAACGAGAAGCAGAACTGACTCGTGAAGCCCTACCACCTCTACAGGCAGCACAGGAAGATGTTCAGGTCGAAATCGACGTGGAACAGCTTGAGGACAGAGCGGGTGCAGGAATAATAGAGACTCCTAGAGGAGCTATCAAAGTTACTGCCCAACCAACAGACCACGTCGTGGGAGAGTACCTGGTACTTTCCCCGCAGACCGTACTACGGAGCCAGAAGCTCAGCCTAATTCACGCTTTGGCGGAGCAAGTGAAGACGTGCACGCACAGCGGACGAGTAGGGAGGTACGCGGTCGAAGCGTACGACGGCCGAGTCCTAGTGCCCTCAGGCTATGCAATTTCGCCCGAAGACTTCCAGAGTCTAAGCGAAAGCGCAACGATGGTGTATAACGAAAGAGAGTTCGTAAACAGAAAGCTACACCACATTGCGATGCACGGACCAGCCCTGAACACCGACGAAGAGTCGTATGAGCTGGTGAGGGCAGAGAGGACAGAACACGAGTACGTCTACGATGTGGACCAGAGAAGATGCTGTAAGAAGGAAGAAGCTGCAGGACTGGTACTGGTGGGCGACTTGACTAATCCGCCCTACCACGAATTCGCATATGAAGGGCNNAAAATTCGCCCTGCCTGCCCATACAAAATTGCAGTCATAGGAGTCTTCGGAGTACCAGGATCCGGCAAGTCAGCTATTATCAAGAACCTAGTTACCAGGCAAGACCTGGTGACTAGCGGAAAGAAAGAAAACTGCCAAGAAATCACCACCGACGTGATGAGACAGAGAGGTCTAGAGATATCTGCACGTACGGTTGACTCGCTGCTCTTGAATGGATGCAACAGGCCAGTCGACGTGTTGTACGTAGACGAGGCGTTTGCGTGCCACTCTGGAACGTTACTTGCTTTGATCGCCTTGGTTAGACCAAGGCAGAAAGTTGTACTCTGTGGTGACCCGAAGCAGTGCGGCTTCTTCAATATGATGCAGATGAAAGTCAACTATAATCACAACATCTGCACCCAAGTGTACCACAAAAGTATCTCCAGGCGGTGTACACTGCCTGTGACCGCCATTGTGTCATCGTTGCATTACGAAGGCAAAATGCGCACTACGAATGAGTACAACAAGCCGATTGTAGTGGACACTACAGGCTCAACAAAACCTGACCCTGGAGATCTCGTGTTAACGTGCTTCAGAGGGTGGGTTAAACAACTGCAAATTGACTATCGTGGATACGAGGTCATGACAGCAGCCGCATCCCAAGGGTTAACCAGAAAAGGAGTTTATGCAGTTAGGNNAAAAGTTAATGAAAACCCGCTCTATGCATCAACGTCAGAGCACGTCAACGTACTCCTAACACGTACGGAAGGTAAACTGGTATGGAAGACACTTTCCGGTGACCCGTGGATAAAGACGCTGCAGAACCCACCGAAAGGAAACTTCAAAGCAACTATCAAGGAGTGGGAGGTGGAGCATGCATCAATAATGGCGGGCATCTGCAGTCACCAAATGACCTTTGATACATTCCAAAACAAAGCCAATGTTTGTTGGGCTAAGAGCTTGGTCCCTATCCTCGAAACAGCGGGGATAAAACTAAATGATAGGCAGTGGTCCCAGATAATTCAAGCCTTCAAAGAAGATAAAGCATACTCACCTGAAGTAGCCCTGAATGAAATATGCACGCGCATGTATGGGGTGGATTTAGACAGTGGGCTATTTTCTAAACCATTGGTGTCTGTGTATTACGCGGATAACCACTGGGATAATAGGCCTGGAGGGAAGATGTTCGGATTCAACCCCGAGGCAGCATCCATTCTAGAAAGAAAGTATCCATTCACAAAAGGGAAGTGGAACATCAACAAGCAGATCTGCGTGACCACCAGGAGGATAGAGGACTTTAACCCTACCACCAATATTATACCGGCCAATAGGAGACTACCACACTCATTAGTGGCCGAACACCGCCCAGTAAAAGGGGAAAGAATGGAATGGCTGGTTAATAAGATAAACGGCCACCACGTGCTCCTGGTCAGTGGCTATAATCTTGTACTGCCTACTAAGAGAGTCACTTGGGTAGCGCCACTAGGTGTCCGCGGAGCGGACTACACATACAACCTAGAGTTGGGTCTGCCAGCAACGCTTGGCAGGTATGACCTAGTGGTCATAAACATCCACACACCTTTTCGCATACACCATTACCAACAGTGCGTAGACCACGCAATGAAACTGCAAATGCTCGGGGGTGACTCATTGAGACTGCTCAAACCGGGTGGCTCTCTATTGATCAGAGCATACGGTTACGCAGATAGAACCAGTGAACGAGTCATCTGCGTGTTGGGACGCAAGTTCAGATCGTCTAGAGCGTTGAAACCACCATGTGTCACCAGCAACACTGAGATGTTTTTCCTATTCAGCAACTTTGACAATGGCAGAAGGAATTTCACAACTCATGTCATGAATAATCAACTGAATGCAGCCTTTGTAGGACAGGCCACCCGAGCAGGATGTGCACCGTCGTACCGGGTAAAACGCATGGACATCGCGAAGAACGATGAAGAGTGCGTAGTTAACGCCGCTAACCCTCGCGGGTTACCGGGTGACGGTGTTTGCAAGGCAGTATACAAAAAATGGCCGGAGTCCTTTAAGAATAGTGCAACACCAGTGGGAACCGCAAAAACAGTCATGTGCGGTACGTATCCAGTAATCCACGCCGTTGGACCGAACTTCTCTAATTATTTGGAATCTGAAGGGGACCGGGAATTGGCAGCTGCCTATCGAGAAGTCGCAAAGGAAGTAACTAGACTGGGAGTAAATAGTGTAGCTATACCTCTCCTCTCCACAGGTGTATACTCAGGAGGGAAAGATAGGCTGACCCAGTCACTGAACCACCTCTTCACAGCCATGGACTCGACGGATGCAGACGTGGTCATCTACTGTCGCGACAAAGAATGGGAGAAGAAAATATCCGAGGCCATACAGATGCGGACTCAAGTGGAGTTGCTGGATGAGCACATCTCCATAGACTGCGATATTGTTCGCGTGCACCCTGACAGCAGCTTGGCAGGCAGAAAAGGATACAGCACCACGGAAGGCGCACTGTACTCATATCTAGAAGGGACTCGTTTTCACCAGACGGCAGTGGACATGGCAGAGATATATACTATGTGGCCAAAGCAAACAGAGGCCAACGAGCAAGTCTGCCTATATGCCCTGGGGGAAAGTATTGAATCGATCAGGCAGAAATGCCCGGTGGATGATGCAGATGCATCGTCTCCTCCAAAAACTGTCCCGTGCCTTTGCCGTTACGCCATGACTCCGGAACGCGTCACCCGACTTCGCATGAACCACGTCACAAGTATAATTGTGTGTTCCTCGTTTCCCCTTCCAAAGTACAAAATAGAAGGAGTGCAAAAAGTCAAATGCTCTAAGGTAATGCTATTTGACCACAACGTGCCATCACGCGTAAGTCCAAGGGAATATAGATCTTCCCCGGAGGCTGCACAGGAAGCGAGTACAACCACGTCACTGACGCATAGCCAATTCGACCTAAGCGTTGACGGCGAGATACTACCCGTCCCGTCAGATCTGGATGCTGACGCCCCAGCCCTAGAACCAGCTCTAGACGACAGGGCGACACACACGTTGCCATCCACAACCGGAAACCTTGCGGCCGTGTCTGACTGGGTAATGAGCACCGTACCTGTCGCGCCGCCCAGAAGAAGGCGAGGGAGAAACCTGACTGTGACATGCGACGAGAGAGAAGGGAACATAACACCCATGGCTAGCGTCCGATTCTTTAGGGCAGAGCTGCGTCCGGTCGTACAAGAAACAGCGGAGACGCGTGACACAGCAATGTCTCTTCAGGCACCGCCGAGTACCGCCACGGAACTGAATCATCCGCCGATCTCCTTCGGAGCACCAAGCGAGACGTTCCCCATTACATTTGGGGACTTTAACGAAGGAGAAATCGAAAGCTTGTCTTCTGAGCTGCTAACTTTCGGAGACTTCCTACCCGGAGAAGTGGATGACTTGACAGATAGCGACTGGTCCACGTGCTCAGACACGGACGACGAGTTATGACTAGACAGGGCAGGTGGGTATATATTCTCGTCGGACACCGGTCCAGGTCATTTACAACAGAAGTCAGTACGCCAGTCAGTGCTGCCGGTGAACACCCTGGAGGAAGTCCACGAGGAGAAGTGTTACCCACCTAAGTTGGATGAAGTAAAGGAGCAACTATTACTTAAGAAACTCCAGGAGAGTGCATCCATGGCCAACAGAAGCAGGTACCAGTCGCGCAAAGTAGAAAACATGAAAGCAACAATCATCCAGAGACTAAAGAGAGGCTGTAGACTATACTTAATGTCAGAGACCTCAAAAGTCCCTACTTACCGGACCACATATCCGGCGCCTGTGTACTCGCCTNCGATCAACGTCCGACTGTNCAANCCCGAGTCCGCNGTGGCAGCATGCAATGAGTTNCNNNCTAGAAACTATNCAACTGTCTCATCATNCCAAATTACCGACNNGNNTGNTGCATATTTAGACATGGTGGACNGGTCGGAGAGTTNNCTGGATCGAGCGACATTCAANNNNTCNAAACTTAGGAGCTACCCGAAACAGCACGCTTACCATGCGCCCTCCATCAGAAGCGCTGTACCGTCCCCATTCCAGAACACACTACAGAATGTACTGGCAGCAGCCACGAAAAGAAACTGCAACGTCACACAGATGAGGGAATTACCCACTTTGGACTCAGCAGTATTCAACGTGGAGTGTTTTAAAAAATTCGCATGCAACCAAGAATACTGGGAAGAATTTGCTGCCAGCCCTATTAGGATAACAACTGAGAATTTAACAACCTATGTTACTAAACTAAAAGGGCCAAAAGCAGCAGCGCTATTTGCAAAAACCCACAATCTGCTGCCACTGCAGGAAGTACCAATGGATAGGTTCACAGTAGATATGAAAAGGGACGTGAAGGTGACTCCTGGTACAAAGCACACAGAGGAAAGACCTAAGGTGCAGGTTATACAGGCGGCTGAACCCTTGGCGACAGCATACCTATGCGGGATTCACAGAGAGCTGGTTAGGAGGCTGAACGCCGTCCTCCTACCCAATGTACATACACTATTTGATATGTCTGCCGAGGATTTCGATGCCATCATAGCCGCACACTTTAAGCCAGGAGACACTGTTTTAGAAACGGACATAGCCTCCTTTGACAAGAGCCAAGATGATTCACTTGCGCTTACTGCCTTGATGTTGTTAGAAGATTTAGGGGTGGATCACTCCCTGTTGGACTTGATAGAGGCCGCTTTTGGAGAGATTTCCAGCTGTCATCTACCGACAGGTACGCGCTTCAAGTTCGGCGCCATGATGAAATCTGGTATGTTCCTAACTCTGTTTGTCAACACATTGCTAAACATCACCATCGCTAGCCGCGTGCTGGAAGATCGTCTGACAAAATCCGCGTGCGCGGCCTTCATCGGCGACGACAACATAATACATGGAGTCGTCTCCGATGAATTGATGGCAGCCAGATGCGCCACTTGGATGAACATGGAAGTGAAGATCATAGATGCAGTTGTATCCTTGAAAGCCCCTTACTTTTGTGGAGGGTTTATACTGCACGATATTGTGACGGGAACAGCCTGCAGAGTGGCAGACCCGCTAAAAAGGCTATTCAAACTGGGCAAACCGCTAGCGGCAGGTGACGAACAAGATGAAGATAGAAGACGAGCGCTGGCTGACGAAGTGATCAGATGGCAACGAACAGGGCTAATTGATGAGTTGGAGAAAGCGGTATACTCTAGGTATGAAGTGCAGGGTATATCAGTTGTGGTAATGTCCATGGCCACCTTTGCAAGCTCCAGATCTAACTTCGAGAAGCTCAGAGGACCCGTCATAACTTTGTACGGCGGTCCTAAATAGATGGAGTACATCCCAACCCAAACTTTTTACAATAGGAGGTACCAGCCTCGACCCTGGACTCCGCGCCCCACTATCCAAGTAATCAGGCCCAGACCGCGCCCTCAGAGGCAAGCCGGGCAACTTGCCCAGCTGATCTCAGCAGTTAATAAACTGACAATGCGCGCGGTACCCCAACAGAAGCCACGCAGGAATCGGAAGAATAAGAAGCAAAAGCAAAAGCGACAGGCGCCACAAAACAACACAAACCAAAAGAAGCAGCCGCCTAAAAAGAAACCAGCTCAAAAGAAAAAGAAGCCGGGCCGCAGAGAGAGGATGTGCATGAAAATCGAAAATGATTGTATTTTTGAAGTCAAGTATGAAGGTAAGGTAACAGGTTACGCGTGCTTGGTGGGGGACAAAGTAATGAAACCAGCACACGTAAAGGGGACCATCGATAACGCGGACCTGGCCAAACTGGCCTTTAAGCGGTCATCTAAGTATGACCTTGAATGCGCGCAGATACCCGTGCACATGAAGTCCGACGCTTCGAAGTTCACCCATGAGAAACCAGAGGGGTACTACAACTGGCACCACGGAGCAGTACAGTACTCAGGAGGCCGGTTCACCATCCCCACAGGTGCTGGCAAACCAGGGGACAGCGGCAGACCGATCTTCGACAACAAGGGACGCGTGGTGGCCATAGTCTTAGGAGGAGCTAATGAAGGAGCCCGTACAGCCCTCTCGGTGGTGACCTGGAATAAAGACATTGTCACTAAAATCACCCCCGAGGGGGCCGAAGAGTGGAGTCTTGCCATCCCAGTCATGTGCCTGCTGGCAAATACCACGTTCCCCTGCTCCCAGCCCCCCTGCACTCCCTGCTGCTATGAAAGGGAACCAGAGGAAACCCTACGCATGCTTGAGGACAACGTCATGAGACCTGGGTACTATCAGCTGCTACAAGCATCCTTAACATGTTCTCCCCACCGTCAGCGACGCAGTACCAAGGACAACTTCAATGTCTATAAAGCCACAAGACCGTACTTAGCTCACTGTCCCGACTGTGGAGAAGGGCACTCGTGCCATAGTCCCGTAGCATTAGAACGCATCAGAAATGAAGCGACAGACGGGACGCTGAAAATCCAGGTCTCCTTGCAAATCGGAATAAAGACGGATGATAGCCACGATTGGACCAAGCTGCGCTACATGGACAACCACACGCCAGCGGACGCAGAGAGGGCGGGGCTATTTGTAAGAACATCAGCACCGTGCACGATTACTGGAACAATGGGACACTTCATCCTGACCCGATGTCCGAAAGGGGAAACTCTGACGGTGGGATTCACTGACAGTAGGAAGATCAGTCACTCATGTACGCACCCATTTCACCACGACCCTCCTGTGATAGGCCGGGAGAAATTCCATTCCCGACCGCAGCACGGTAAAGAGCTGCCTTGCAGCACGTACGTGCAGAGCACCGCCGCAACTACCGAGGAGATAGAGGTACACATGCCCCCAGACACCCCTGATCGCACATTGATGTCACAACAGTCCGGCAACGTAAAGATCACAGTTAATGGCCAGACGGTGCGGTACAAGTGTAATTGCGGTGGCTCAAATGAAGGACTAATAACTACAGACAAAGTGATTAATAACTGCAAAGTTGATCAATGTCATGCCGCGGTCACCAATCACAAAAAGTGGCAGTACAACTCCCCTCTGGTCCCGCGTAATGCTGAACTTGGGGACCGAAAAGGAAAAATCCACATCCCGTTTCCGCTGGCAAATGTAACATGCAGGGTGCCTAAAGCAAGGAACCCCACCGTGACGTACGGGAAAAACCAAGTCATCATGCTACTGTATCCCGACCACCCAACACTCCTGTCCTACCGGAACATGGGAGAAGAACCAAACTACCAAGAAGAGTGGGTGACGCATAAGAAGGAAGTCGTGCTAACCGTGCCGACTGAAGGGCTCGAGGTCACGTGGGGTAACAACGAGCCGTATAAGTATTGGCCGCAGTTATCTACAAACGGTACAGCCCATGGCCACCCGCATGAGATAATTCTGTATTATTATGAGCTGTACCCTACTATGACTGTAGTAGTTGTGTCAGTGGCCTCGTTCGTACTCCTGTCGATGGTGGGTGTGGCAGTGGGGATGTGCATGTGTGCACGACGCAGATGCATCACACCGTACGAACTGACACCAGGAGCTACCGTCCCTTTCCTGCTTAGCCTAATATGCTGCATCAGAACAGCTAAAGCGGCCACATACCAAGAGGCTGCGGTATACCTGTGGAATGAGCAGCAACCTTTGTTTTGGCTACAAGCCCTTATTCCGCTGGCAGCCCTGATTGTCCTATGCAACTGTCTGAGACTCTTACCATGCTGCTGTAAAACGATGGCTTTTTTAGCCGTAATGAGCGTCGGTGCCCACACTGTGAGCGCGTACGAACACGTAACAGTGATCCCGAACACGGTGGGAGTACCGTATAAGACTCTAGTCAATAGACCGGGCTACAGTCCCATGGTATTGGAGATGGAACTACTGTCAGTCACTTTGGAGCCAACGCTATCGCTTGATTACATCACGTGCGAGTACAAAACCGTTATCCCGTCTCCGTACGTGAAATGCTGCGGTACAGCAGAGTGCAAGGACAAAAACCTACCTGACTACAGCTGTAAGGTCTTCACCGGCGTCTACCCATTTATGTGGGGCGGAGCCTA----------------------------------------------------------------------------------------------------------------------------------------------------------------------------------------------------------------------------------------------------------------------------------------------------------------------------------------------------------------------------------------------------------------------------------------------------------------------------------------------------------------------------------------------------------------------------------------------------------------------------------------------------------------------------------------------------------------------------------------------------------------------------------------------------------------------------------------------------------------------------------------------------------------------------------------------------------------------------------------------------------------------------------------------------------------------------------
		</sequence>
		<sequence>
			<taxon idref="MK121901|Brazil|RR|Boa_Vista|2017-03-17"/>
			------------------------------------------------------------------------------------------------------------------------------------------------------------------------------------------------------------------------------------------------------------------------------------------------------------------------------------------------------------------------------------------------------------------------------------------------------------------------------------------------------------------------------------------------------------ACCCCGTTCATGTACAATGCCATGGCGGGTGCCTACCCCTCATATTCGACAAACTGGGCAGACGAGCAGGTACTGAAGGCTAAGAACATAGGATTATGTTCAACAGACCTGACGGAAGGTAGACGAGGTAAATTGTCTATTATGAGAGGGAAGAAGCTAAAACCGTGTGACCGTGTGCTGTTCTCAGTAGGGTCAACGCTCTACCCGGAAAGCCGCAAGCTACTTAAGAGCTGGCACTTACCATCGGTGTTCCATCTAAAGGGCAAACTCAGCTTCACATGCCGCTGTGATACAGTGGTTTCGTGCGAGGGCTACGTCGTTAAGAGAATAACGATGAGCCCAGGCCTTTATGGAAAAACCACAGGGTATGCGGTAACCCACCACGCAGACGGATTCTTGATGTGCAAGACTACCGACACGGTTGACGGCGAAAGAGTGTCATTCTCGGTGTGCACATACGTGCCGGCGACCATTTGTGATCAAATGACCGGCATCCTTGCTACAGAAGTCACGCCGGAGGATGCACAGAAGCTGTTGGTGGGGCTGAACCAGAGAATAGTGGTTAACGGCAGAACGCANNNNNANNNNNACACCATGNNNNACTATNNGCNTNNNNTNGTNNNNNNANNNNTCNNNNNNNNNNNNNNNNNNNNNNNNNNNNNNNNGNNNNNNGNNAAACNCNNNNNNGTCNNAGNANNNNNNNNNACNNNCNNNNNNCNNNNGGCANTNNNNNNNNNNNAAANACANNNGGTNNACAAGAGGCCTGATACCCAGTCAATTCAGAAGGTTCAGGCCGAGTTTGACAGCTTTGTGGTACCGAGCCTGTGGTCGTCCGGGTTGTCAATCCCCTTGAGGACTAGAATCAAATGGTTGTTAAGCAAGGTGCCAAAAACCGACCTGATCCCATATAGCGGGGACGCCCAAGAAGCCCGGGACGCAGAAAAAGAAGCAGAGGAAGAACGAGAAGCAGAACTGACTCGTGAAGCCCTACCACCTCTACAGGCAGCACAGGAAGATGTTCAGGTCGAAATCGACGTGGAACAGCTTGAGGACAGAGCGGGTGCAGGAATAATAGAGACTCCTAGAGGAGCTATCAAAGTTACTGCCCAACCAACAGACCACGTCGTGGGAGAGTACCTGGTACTTTCCCCGCAGACCGTACTACGGAGCCAGAAGCTCAGCCTAATTCACGCTTTGGCGGAGCAAGTGAAGACGTGCACGCACAGCGGACGAGTAGGGAGGTACGCGGTCGAAGCGTACGACGGCCGAGTCCTAGTGCCCTCAGGCTATGCAATTTCGCCTGAAGACTTCCAGAGTCTAAGCGAAAGCGCAACGATGGTGTATAACGAAAGAGAGTTCGTAAACAGAAAGCTACACCACATTGCGATGCACGGACCAGCCCTGAACACCGACGAAGAGTCGTATGAGCTGGTGAGGGCAGAGAGGACAGAACACGAGTACGTCTACGATGTGGACCAGAGAAGATGCTGTAAGAAGGAAGAAGCTGCAGGACTGGTACTGGTGGGCGACTTGACTAATCCGCCCTACCACGAATTCGCATATGAAGGGCTAAAAATTCGCCCTGCCTGCCCATACAAAATTGCAGTCATAGGAGTCTTCGGAGTACCAGGATCCGGCAAGTCAGCTATTATCAAGAACCTAGTTACCAGGCAAGACCTGGTGACTAGCGGAAAGAAAGAAAACTGCCAAGAAATCACCACCGACGTGATGAGACAGAGAGGTCTAGAGATATCTGCACGTACGGTTGACTCGCTGCTCTTGAATGGATGCAACAGGCCAGTCGACGTGTTGTACGTAGACGAGGCGTTTGCGTGCCACTCTGGAACGTTACTTGCTTTGATCGCCTTGGTTAGACCAAGGCAGAAAGTTGTACTCTGTGGTGACCCGAAGCAGTGCGGCTTCTTCAATATGATGCAGATGAAAGTCAACTATAATCACAACATCTGCACCCAAGTGTACCACAAAAGTATCTCCAGGCGGTGTACACTGCCTGTGACCGCCATTGTGTCATCGTTGCATTACGAAGGCAAAATGCGCACTACGAATGAGTACAACAAGCCGATTGTAGTGGACACTACAGGCTCAACAAAACCTGACCCTGGAGATCTCGTGTTAACGTGCTTCAGAGGGTGGGTTAAACAACTGCAAATTGACTATCGTGGATACGAGGTCATGACAGCAGCCGCATCCCAAGGGTTAACCAGAAAAGGAGTTTATGCAGTTAGGCAAAAAGTTAATGAAAACCCGCTCTATGCATCAACGTCAGAGCACGTCAACGTACTCCTAACACGTACGGAAGGTAAACTGGTATGGAAGACACTTTCCGGTGACCCGTGGATAAAGACGCTGCAGAACCCACCGAAAGGAAACTTCAAAGCAACTATCAAGGAGTGGGAGGTGGAGCATGCATCAATAATGGCGGGCATCTGCAGTCACCAAATGACCTTTGATACATTCCAAAACAAAGCCAATGTTTGTTGGGCTAAGAGCTTGGTCCCTATCCTCGAAACAGCGGGGATAAAACTAAATGATAGGCAGTGGTCCCAGATAATTCAAGCCTTCAAAGAAGATAAAGCATACTCACCTGAAGTAGCCCTGAATGAAATATGCACGCGCATGTATGGGGTGGATTTAGACAGTGGGCTATTTTCTAAACCATTGGTGTCTGTGTATTACGCGGATAACCACTGGGATAATAGGCCTGGAGGGAAGATGTTCGGATTCAACCCCGAGGCAGCATCCATTCTAGAAAGAAAGTATCCATTCACAAAAGGGAAGTGGAACATCAACAAGCAGATCTGCGTGACCACCAGGAGGATAGAGGACTTTAACCCTACCACCAATATTATACCGGCCAATAGGAGACTACCACACTCATTAGTGGCCGAACACCGCCCAGTAAAAGGGGAAAGAATGGAATGGCTGGTTAATAAGATAAACGGCCACCACGTGCTCCTGGTCAGTGGCTATAATCTTGTACTGCCTACTAAGAGAGTCACTTGGGTAGCGCCACTAGGTGTCCGCGGAGCGGACTACACATACAACCTAGAGTTGGGTCTGCCAGCAACGCTTGGCAGGTATGACCTAGTGGTCATAAACATCCACACACCTTTTCGCATACACCATTACCAACAGTGCGTAGACCACGCAATGAAACTGCAAATGCTNNGGGGTGACTCATTGAGACTGCTCAAACCGGGTGGCTCTCTATTGATCAGAGCATACGGTTACGCAGATAGAACCAGTGAACGAGTCATCTGCGTGTTGGGACGCAAGTTCAGATCGTCTAGAGCGTTGAAACCACCATGTGTCACCAGCAACACTGAGATGTTTTTCCTATTCAGCAACTTTGACAATGGCAGAAGGAATTTCACAACTCATGTCATGAATAATCAACTGAATGCAGCCTTTGTAGGACAGGCCACCCGAGCAGGATGTGCACCGTCGTACCGGGTAAAACGCATGGACATCGCGAAGAACGATGAAGAGTGCGTAGTTAACGCCGCTAACCCTCGCGGGTTACCGGGTGACGGTGTTTGCAAGGCAGTATACAAAAAATGGCCGGAGTCCTTTAAGAATAGTGCAACACCAGTGGGAACCGCAAAAACAGTCATGTGCGGTACGTATCCAGTAATCCACGCCGTTGGACCGAACTTCTCTAATTATTTGGAATCTGAAGGGGACCGGGAATTGGCAGCTGCCTATCGAGAAGTCGCAAAGGAAGTAACTAGACTGGGAGTAAATAGTGTAGCTATACCTCTCCTCTCCACAGGTGTATACTCAGGAGGGAAAGATAGGCTGACCCAGTCACTGAACCACCTCTTCACAGCCATGGACTCGACGGATGCAGACGTGGTCATCTACTGTCGCGACAAAGAATGGGAGAAGAAAATATCCGAGGCCATACAGATGCGGACTCAAGTGGAGTTGCTGGATGAGCACATCTCCATAGACTGCGATATTGTTCGCGTGCACCCTGACAGCAGCTTGGCAGGCAGAAAAGGATACAGCACCACGGAAGGCGCACTGTACTCATATCTAGAAGGGACTCGTTTTCACCAGACGGCAGTGGACATGGCAGAGATATATACTATGTGGCCAAAGCAAACAGAGGCCAACGAGCAAGTCTGCCTATATGCCCTGGGGGAAAGTATTGAATCGATCAGGCAGAAATGCCCGGTGGATGATGCAGATGCATCGTCTCCTCCAAAAACTGTCCCGTGCCTTTGCCGTTACGCCATGACTCCGGAACGCGTCACCCGACTTCGCATGAACCACGTCACAAGTATAATTGTGTGTTCCTCGTTTCCCCTTCCAAAGTACAAAATAGAAGGAGTGCAAAAAGTCAAATGCTCTAAGGTAATGCTATTTGACCACAACGTGCCATCACGCGTAAGTCCAAGGGAATATAGATCTTCCCCGGAGGCTGCACAGGAAGCGAGTACAACCACGTCACTGACGCATAGCCAATTCGACCTAAGCGTTGACGGCGAGATACTACCCGTCCCGTCAGATCTGGATGCTGACGCCCCAGCCCTAGAACCAGCTCTAGACGACAGGGCGACACACACGTTGCCATCCACAACCGGAAACCTTGCGGCCGTGTCTGACTGGGTAATGAGCACCGTACCTGTCGCGCCGCCCAGAAGAAGGCGAGGGAGAAACCTGACTGTGACATGCGACGAGAGAGAAGGGAACATAACACCCATGGCTAGCGTCCGATTCTTTAGGGCAGAGCTGCGTCCGGTCGTACAAGAAACAGCGGAGACGCGTGACACAGCAATGTCTCTTCAGGCACCGCCGAGTACCGCCACGGAACTGAATCATCCGCCGATCTCCTTCGGAGCACCAAGCGAGACGTTCCCCATTACATTTGGGGACTTTAACGAAGGAGAAATCGAAAGCTTGTCTTCTGAGCTGCTAACTTTCGGAGACTTCCTACCCGGAGAAGTGGATGACTTGACAGATAGCGACTGGTCCACGTGCTCAGACACGGACGACGAGTTATGACTAGACAGGGCAGGTGGGTATATATTCTCGTCGGACACCGGTCCAGGTCATTTACAACAGAAGTCAGTACGCCAGTCAGTGCTGCCGGTGAACACCCTGGAGGAAGTCCACGAGGAGAAGTGTTACCCACCTAAGTTGGATGAAGTAAAGGAGCAACTATTACTTAAGAAACTCCAGGAGAGTGCATCCATGGCCAACAGAAGCAGGTACCAGTCGCGCAAAGTAGAAAACATGAAAGCAACAATCATCCAGAGACTAAAGAGAGGCTGTAGACTATACTTAATGTCAGAGACCTCAAAAGTCCCTACTTACCGGACCACATATCCGGCGCCTGTGTACTCGCNNNNNNNNNNNNNNNNNNNNNNNNNNNNNNNNNNNNNNNNNNNNNNNNNNNNNNNNNNNNNNNNNNNNNNNNNNNNNNNNNNNNNNNNNNNNNNNNNNNNNNNNNNNNNNNNNNNNNNNNNNNNNNNNNNNNNNNNNNNNNNNNNNNNNNNNNNNNNNNNNNNNNNNNNNNNNNNNNAACTTAGGAGCTACCCGAAACAGCACGCTTACCATGCGCCCTCCATCAGAAGCGCTGTACCGTCCCCATTCCAGAACACACTACAGAATGTACTGGCAGCAGCCACGAAAAGAAACTGCAACGTCACACAGATGAGGGAATTACCCACTTTGGACTCAGCAGTATTCAACGTGGAGTGTTTTAAAAAATTCGCATGCAACCAAGAATACTGGGAAGAATTTGCTGCCAGCCCTATTAGGATAACAACTGAGAATTTAACAACCTATGTTACTAAACTAAAAGGGCCAAAAGCAGCAGCGCTATTTGCAAAAACCCACAATCTGCTGCCACTGCAGGAAGTACCAATGGATAGGTTCACAGTAGATATGAAAAGGGACGTGAAGGTGACTCCTGGTACAAAGCACACAGAGGAAAGACCTAAGGTGCAGGTTATACAGGCGGCTGAACCCTTGGCGACAGCATACCTATGCGGGATTCACAGAGAGCTGGTTAGGAGGCTGAACGCCGTCCTCCTACCCAATGTACATACACTATTTGATATGTCTGCCGAGGATTTCGATGCCATCATAGCCGCACACTTTAAGCCAGGAGACACTGTTTTAGAAACGGACATAGCCTCCTTTGACAAGAGCCAAGATGATTCACTTGCGCTTACTGCCTTGATGTTGTTAGAAGATTTAGGGGTGGATCACTCCCTGTTGGACTTGATAGAGGCCGCTTTTGGAGAGATTTCCAGCTGTCATCTACCGACAGGTACGCGCTTCAAGTTCGGCGCCATGATGAAATCTGGTATGTTCCTAACTCTGTTTGTCAACACATTGCTAAACATCACCATCGCTAGCCGCGTGCTGGAAGATCGTCTGACAAAATCCGCGTGCGCNGCCTTCATCGGCGACGACAACATAATACATGGAGTCGTCTCCGATGAATTGATGGCAGCCAGATGCGCCACTTGGATGAACATGGAAGTGAAGATCATAGATGCAGTTGTATCCTTGAAAGCCCCTTACTTTTGTGGAGGGTTTATACTGCACGATACTGTGACGGGAACAGCCTGCAGAGTGGCAGACCCGCTAAAAAGGCTATTCAAACTGGGCAAACCGCTAGCGGCAGGTGACGAACAAGATGAAGATAGAAGACGAGCGCTGGCTGACGAAGTGATCAGATGGCAACGAACAGGGCTAATTGATGAGTTGGAGAAAGCGGTATACTCTAGGTATGAAGTGCAGGGTATATCAGTTGTGGTAATGTCCATGGCCACCTTTGCAAGCTCCAGATCTAACTTCGAGAAGCTCAGAGGACCCGTCATAACTTTGTACGGCGGTCCTAAATAGATGGAGTACATCCCAACCCAAACTTTTTACAATAGGAGGTACCAGCCTCGACCCTGGACTCCGCGCCCCACTATCCAAGTAATCAGGCCCAGACCGCGCCCTCAGAGGCAAGCCGGGCAACTTGCCCAGCTGATCTCAGCAGTTAATAAACTGACAATGCGCGCGGTACCCCAACAGAAGCCACGCAGGAATCGGAAGAATAAGAAGCAAAAGCAAAAGCGACAGGCGCCACAAAACAACACAAACCAAAAGAAGCAGCCGCCTAAAAAGAAACCAGCTCAAAAGAAAAAGAAGCCGGGCCGCAGAGAGAGGATGTGCATGAAAATCGAAAATGATTGTATTTTTGAAGTCAAGTATGAAGGTAAGGTAACAGGTTACGCGTGCTTGGTGGGGGACAAAGTAATGAAACCAGCACACGTAAAGGGGACCATCGATAACGCGGACCTGGCCAAACTGGCCTTTAAGCGGTCATCTAAGTATGACCTTGAATGCGCGCAGATACCCGTGCACATGAAGTCCGACGCTTCGAAGTTCACCCATGAGAAACCAGAGGGGTACTACAACTGGCACCACGGAGCAGTACAGTACTCAGGAGGCCGGTTCACCATCCCCACAGGTGCTGGCAAACCAGGGGACAGCGGCAGACCGATCTTCGACAACAAGGGACGCGTGGTGGCCATAGTCTTAGGAGGAGCTAATGAAGGAGCCCGTACAGCCCTCTCGGTGGTGACCTGGAATAAAGACATTGTCACTAAAATCACCCCCGAGGGGGCCGAAGAGTGGAGTCTTGCCATCCCAGTCATGTGCCTGCTGGCAAATACCACGTTCCCCTGCTCCCAGCCCCCCTGCACTCCCTGCTGCTATGAAAGGGAACCAGAGGAAACCCTACGCATGCTTGAGGACAACGTCATGAGACCTGGGTACTATCAGCTGCTACAAGCATCCTTAACATGTTCTCCCCACCGTCAGCGACGCAGTACCAAGGACAACTTCAATGTCTATAAAGCCACAAGACCGTACTTAGCTCACTGTCCCGACTGTGGAGAAGGGCACTCGTGCCATAGTCCCGTAGCATTAGAACGCATCAGAAATGAAGCGACAGACGGGACGCTGAAAATCCAGGTCTCCTTGCAAATCGGAATAAAGACGGATGATAGCCACGATTGGACCAAGCTGCGTTACATGGACAACCACACGCCAGCGGACGCAGAGAGGGCGGGGCTATTTGTAAGAACATCAGCACCGTGCACGATTACTGGAACAATGGGACACTTCATCCTGACCCGATGTCCGAAAGGGGAAACTCTGACGGTGGGATTCACTGACAGTAGGAAGATCAGTCACTCATGTACGCACCCATTTCACCACGACCCTCCTGTGATAGGCCGGGAGAAATTCCATTCCCGACCGCAGCACGGTAAAGAGCTGCCTTGCAGCACGTACGTGCAGAGCACCGCCGCAACTACCGAGGAGATAGAGGTACACATGCCCCCAGACACCCCTGATCGCACATTGATGTCACAACAGTCCGGCAACGTAAAGATCACAGTTAATGGCCAGACGGTGCGGTACAAGTGTAATTGCGGTGGCTCAAATGAAGGACTAATAACTACAGACAAAGTGATTAATAACTGCAAAGTTGATCAATGTCATGCCGCGGTCACCAATCACAAAAAGTGGCAGTACAACTCCCCTCTGGTCCCGCGTAATGCTGAACTTGGGGACCGAAAAGGAAAAATCCACATCCCGTTTCCGCTGGCAAATGTAACATGCAGGGTGCCTAAAGCAAGGAACCCCACCGTGACGTACGGGAAAAACCAAGTCATCATGCTACTGTATCCCGACCACCCAACACTCCTGTCCTACCGGAACATGGGAGAAGAACCAAACTACCAAGAAGAGTGGGTGACGCATAAGAAGGAAGTCGTGCTAACCGTGCCGACTGAAGGGCTCGAGGTCACGTGGGGTAACAACGAGCCGTATAAGTATTGGCCGCAGTTATCTACAAACGGTACAGCCCATGGCCACCCGCATGAGATAATTCTGTATTATTATGAGCTGTACCCTACTATGACTGTAGTAGTTGTGTCAGTGGCCTCGTTCGTACTCCTGTCGATGGTGGGTGTGGCAGTGGGGATGTGCATGTGTGCACGACGCAGATGCATCACACCGTACGAACTGACACCAGGAGCTACCGTCCCTTTCCTGCTTAGCCTAATATGCTGCATCAGAACAGCTAAAGCGGCCACATACCAAGAGGCTGCGGTATACCTGTGGAATGAGCAGCAACCTTTGTTTTGGCTACAAGCCCTTATTCCGCTGGCAGCCCTGATTGTCCTATGCAACTGTCTGAGACTCTTACCATGCTGCTGTAAAACGTTGGCTTTTTTAGCCGTAATGAGCGTCGGTGCCCACACTGTGAGCGCGTACGAACACGTAACAGTGATCCCGAACACGGTGGGAGTACCGTATAAGACTCTAGTCAATAGACCGGGCTACAGTCCCATGGTATTGGAGATGGAACTACTGTCAGTCACTTTGGAGCCAACGCTATCGCTTGATTACATCACGTGCGAGTACAAAACCGTTATCCCGTCTCCGTACGTGAAATGCTGCGGTACAGCAGAGTGCAAGGACAAAAACCTACCTGACTACAGCTGTAAGGTCTTCACCGGCGTCTACCCATTTATGTGGGGCGGAGCCTA----------------------------------------------------------------------------------------------------------------------------------------------------------------------------------------------------------------------------------------------------------------------------------------------------------------------------------------------------------------------------------------------------------------------------------------------------------------------------------------------------------------------------------------------------------------------------------------------------------------------------------------------------------------------------------------------------------------------------------------------------------------------------------------------------------------------------------------------------------------------------------------------------------------------------------------------------------------------------------------------------------------------------------------------------------------------------------
		</sequence>
		<sequence>
			<taxon idref="MK121900|Brazil|RR|Iracema|2017-03-17"/>
			------------------------------------------------------------GCGTACCCCATGTTTGAGGTGGAACCCAGGCAGGTCACACCGAATGACCATGCTAATGCTAGAGCGTTCTCGCATCTAGCTATAAAACTAATAGAGCAGGAAATTGATCCCGACTCAACCATCCTGGACATCGGCAGTGCACCAGCAAGGAGGATGATGTCGGACAGGAAGTACCACTGCGTCTGCCCGATGCGCAGCGCAGAAGATCCCGAGAGACTCGCCAATTATGCGAGAAAGCTAGCATCTGCTGCAGGAAAAGTCCTGGACAGAAACATCTCTGGAAAGATCGGGGACTTACAAGCAGTAATGGCCGTGCCAGACACGGAGACGCCAACATTCTGCTTGNNCACAGATGTCTCATGTAGACAGAGAGCAGACGTCGCGATATACCAAGACGTCTATGCTGTACACGCACCCACGTCGCTATACCACCAGGCGATTAAANGGGTCCGAGTGGCGTACTGGGTAGGGTTCGACACAACCCCGTTCATGTACAATGCCATGGCGGGTGCCTACCCCTCATATTCGACAAACTGGGCAGACGAGCAGGTACTGAAGGCTAAGAACATAGGATTATGTTCAACAGACCTGACGGAAGGTAGACGAGGTAAATTGTCTATTATGAGAGGGAAGAAGCTAAAACCGTGTGACCGTGTGCTGTTCTCAGTAGGGTCAACGCTCTACCCGGAAAGCCGCAAGCTACTTAAGAGCTGGCACTTACCATCGGTGTTCCATCTAAAGGGCAAACTCAGCTTCACATGCCGCTGTGATACAGTGGTTTCGTGCGAGGGCTACGTCGTTAAGAGAATAACGATGAGCCCAGGCCTTTATGGAAAAACCACAGGGTATGCGGTAACCCACCACGCAGACGGATTCTTGATGTGCAAGACTACCGACACGGTTGACGGCGAAAGAGTGTCATTCTCGGTGTGCACATACGTGCCGGCGACCATTTGTGATCAAATGACCGGCATCCTTGCTACAGAAGTCACGCCGGAGGATGCACAGAAGCTGTTGGTGGGGCTGAACCAGAGAATAGTGGTTAACGGCAGAACGCAACGGAATACGAACACCATGAAAAACTATCTGCTTCCCGTGGTCGCCCAAGCCTTCAGTAAGTGGGCAAAGGAGTGCCGGAAAGACATGGAAGATGAAAAACTCCTGGGGGTCAGAGAAAGAACACTGACCTGCTGCTGTCTATGGGCATTCAAGAAGCAGAAAACACACACGGTCTACAAGAGGCCTGATACCCAGTCAATTCAGAAGGTTCAGGCCGAGTTTGACAGCTTTGTGGTACCGAGCCTGTGGTCGTCCGGGTTGTCAATCCCCTTGAGGACTAGAATCAAATGGTTGTTAAGCAAGGTGCCAAAAACCGACCTGATCCCATATAGCGGGGACGCCCAAGAAGCCCGGGACGCAGAAAAAGAAGCAGAGGAAGAACGAGAAGCAGAACTGACTCGTGAAGCCCTACCACCTCTACAGGCAGCACAGGAAGATGTTCAGGTCGAAATCGACGTGGAACAGCTTGAGGACAGAGCGGGTGCAGGAATAATAGAGACTCCTAGAGGAGCTATCAAAGTTACTGCCCAACCAACAGACCACGTCGTGGGAGAGTACCTGGTACTTTCCCCGCAGACCGTACTACGGAGCCAGAAGCTCAGCCTAATTCACGCTTTGGCGGAGCAAGTGAAGACGTGCACGCACAGCGGACGAGTAGGGAGGTACGCGGTCGAAGCGTACGACGGCCGAGTCCTAGTGCCCTCAGGCTATGCAATTTCGCCCGAAGACTTCCAGAGTCTAAGCGAAAGCGCAACGATGGTGTATAACGAAAGAGAGTTCGTAAACAGAAAGCTACACCACATTGCGATGCACGGACCAGCCCTGAACACCGACGAAGAGTCGTATGAGCTGGTGAGGGCAGAGAGGACAGAACACGAGTACGTCTACGATGTGGACCAGAGAAGATGCTGTAAGAAGGAAGAAGCTGCAGGACTGGTACTGGTGGGCGACTTGACTAATCCGCCCTACCACGAATTCGCATATGAAGGGCNNAAAATTCGCCCTGCCTGCCCATACAAAATTGCAGTCATAGGAGTCTTCGGAGTACCAGGATCCGGCAAGTCAGCTATTATCAAGAACCTAGTTACCAGGCAAGACCTGGTGACTAGCGGAAAGAAAGAAAACTGCCAAGAAATCACCACCGACGTGATGAGACAGAGAGGTCTAGAGATATCTGCACGTACGGTTGACTCGCTGCTCTTGAATGGATGCAACAGGCCAGTCGACGTGTTGTACGTAGACGAGGCGTTTGCGTGCCACTCTGGAACGTTACTTGCTTTGATCGCCTTGGTTAGACCAAGGCAGAAAGTTGTACTCTGTGGTGACCCGAAGCAGTGCGGCTTCTTCAATATGATGCAGATGAAAGTCAACTATAATCACAACATCTGCACCCAAGTGTACCACAAAAGTATCTCCAGGCGGTGTACACTGCCTGTGACCGCCATTGTGTCATCGTTGCATTACGAAGGCAAAATGCGCACTACGAATGAGTACAACAAGCCGATTGTAGTGGACACTACAGGCTCAACAAAACCTGACCCTGGAGATCTCGTGTTAACGTGCTTCAGAGGGTGGGTTAAACAACTGCAGATTGACTATCGTGGATACGAGGTCATGACAGCAGCCGCATCCCAAGGGTTAACCAGAAAAGGAGTTTATGCAGTTAGGCAAAAAGTTAATGAAAACCCGCTCTATGCATCAACGTCAGAGCACGTCAACGTACTCCTAACACGTACGGAAGGTAAACTGGTATGGAAGACACTTTCCGGTGACCCGTGGATAAAGACGCTGCAGAACCCACCGAAAGGAAACTTCAAAGCAACTATCAAGGAGTGGGAGGTGGAGCATGCATCAATAATGGCGGGCATCTGCAGTCACCAAATGACCTTTGATACATTCCAAAACAAAGCCAATGTTTGTTGGGCTAAGAGCTTGGTCCCTATCCTCGAAACAGCGGGGATAAAACTAAATGATAGGCAGTGGTCCCAGATAATTCAAGCCTTCAAAGAAGATAAAGCATACTCACCTGAAGTAGCCCTGAATGAAATATGCACGCGCATGTATGGGGTGGATTTAGACAGTGGGCTATTTTCTAAACCATTGGTGTCTGTGTATTACGCGGATAACCACTGGGATAATAGGCCTGGAGGGAAGATGTTCGGATTCAACCCCGAGGCAGCATCCATTCTAGAAAGAAAGTATCCATTCACAAAAGGGAAGTGGAACATCAACAAGCAGATCTGCGTGACCACCAGGAGGATAGAGGACTTTAACCCTACCACCAATATTATACCGGCCAATAGGAGACTACCACACTCATTAGTGGCCGAACACCGCCCAGTAAAAGGGGAAAGAATGGAATGGCTGGTTAATAAGATAAACGGCCACCACGTGCTCCTGGTCAGTGGCTATAATCTTGTACTGCCTACTAAGAGAGTCACTTGGGTAGCGCCACTAGGTGTCCGCGGAGCGGACTACACATACAACCTAGAGTTGGGTCTGCCAGCAACGCTTGGCAGGTATGACCTAGTGGTCATAAACATCCACACACCTTTTCGCATACACCATTACCAACAGTGCGTAGACCACGCAATGAAACTGCAAATGCTCGGGGGTGACTCATTGAGACTGCTCAAACCGGGTGGCTCTCTATTGATCAGAGCATACGGTTACGCAGATAGAACCAGTGAACGAGTCATCTGCGTGTTGGGACGCAAGTTCAGATCGTCTAGAGCGTTGAAACCACCATGTGTCACCAGCAACACTGAGATGTTTTTCCTATTCAGCAACTTTGACAATGGCAGAAGGAATTTCACAACTCATGTCATGAATAATCAACTGAATGCAGCCTTTGTAGGACAGGCCACCCGAGCAGGATGTGCACCGTCGTACCGGGTAAAACGCATGGACATCGCGAAGAACGATGAAGAGTGCGTAGTTAACGCCGCTAACCCTCGCGGGTTACCGGGTGACGGTGTTTGCAAGGCAGTATACAAAAAATGGCCGGAGTCCTTTAAGAATAGTGCAACACCAGTGGGAACCGCAAAAACAGTCATGTGCGGTACGTATCCAGTAATCCACGCCGTTGGACCGAACTTCTCTAATTATTTGGAATCTGAAGGGGACCGGGAATTGGCAGCTGCCTATCGAGAAGTCGCAAAGGAAGTAACTAGACTGGGAGTAAATAGTGTAGCTATACCTCTCCTCTCCACAGGTGTATACTCAGGAGGGAAAGATAGGCTGACCCAGTCACTGAACCACCTCTTCACAGCCATGGACTCGACGGATGCAGACGTGGTCATCTACTGTCGCGACAAAGAATGGGAGAAGAAAATATCCGAGGCCATACAGATGCGGACTCAAGTGGAGTTGCTGGATGAGCACATCTCCATAGACTGCGATATTGTTCGCGTGCACCCTGACAGCAGCTTGGCAGGCAGAAAAGGATACAGCACCACGGAAGGCGCACTGTACTCATATCTAGAAGGGACTCGTTTTCACCAGACGGCAGTGGACATGGCAGAGATATATACTATGTGGCCAAAGCAAACAGAGGCCAACGAGCAAGTCTGCCTATATGCCCTGGGGGAAAGTATTGAATCGATCAGGCAGAAATGCCCGGTGGATGATGCAGATGCATCGTCTCCTCCAAAAACTGTCCCGTGCCTTTGCCGTTACGCCATGACTCCGGAACGCGTCACCCGACTTCGCATGAACCACGTCACAAGTATAATTGTGTGTTCCTCGTTTCCCCTTCCAAAGTACAAAATAGAAGGAGTGCAAAAAGTCAAATGCTCTAAGGTAATGCTATTTGACCACAACGTGCCATCACGCGTAAGTCCAAGGGAATATAGATCTTCCCCGGAGGCTGCACAGGAAGCGAGTACAACCACGTCACTGACGCATAGCCAATTCGACCTAAGCGTTGACGGCGAGATACTACCCGTCCCGTCAGATCTGGATGCTGACGCCCCAGCCCTAGAACCAGCTCTAGACGACAGGGCGACACACACGTTGCCATCCACAACCGGAAACCTTGCGGCCGTGTCTGACTGGGTAATGAGCACCGTACCTGTCGCGCCGCCCAGAAGAAGGCGAGGGAGAAACCTGACTGTGACATGCGACGAGAGAGAAGGGAACATAACACCCATGGCTAGCGTCCGATTCTTTAGGGCAGAGCTGCGTCCGGTCGTACAAGAAACAGCGGAGACGCGTGACACAGCAATGTCTCTTCAGGCACCGCCGAGTACCGCCACGGAACTGAATCATCCGCCGATCTCCTTCGGAGCACCAAGCGAGACGTTCCCCATTACATTTGGGGACTTTAACGAAGGAGAAATCGAAAGCTTGTCTTCTGAGCTGCTAACTTTCGGAGACTTCCTACCCGGAGAAGTGGATGACTTGACAGATAGCGACTGGTCCACGTGCTCAGACACGGACGACGAGTTATGACTAGACAGGGCAGGTGGGTATATATTCTCGTCGGACACCGGTCCAGGTCATTTACAACAGAAGTCAGTACGCCAGTCAGTGCTGCCGGTGAACACCCTGGAGGAAGTCCACGAGGAGAAGTGTTACCCACCTAAGTTGGATGAAGTAAAGGAGCAACTATTACTTAAGAAACTCCAGGAGAGTGCATCCATGGCCAACAGAAGCAGGTACCAGTCGCGCAAAGTAGAAAACATGAAAGCAACAATCATCCAGAGACTAAAGAGAGGCTGTAGACTATACTTAATGTCAGAGACCTCAAAAGTCCCTACTTACCGGACCACATATCCGGCGCCTGTGTACTCGCNNNNNNNNNNNNNNNNNNNNNNNNNNNNNNNNNNNNNNNNNNNNNNNNNNNNNNNNNNNNNNNNNNNNNNNNNNNNNNNNNNNNNNNNNNNNNNNNNNNNNNNNNNNNNNNNNNNNNNNNNNNNNNNNNNNNNNNNNNNNNNNNNNNNNNNNNNNNNNNNNNNNNNNNNNNNNNNNNAACTTAGGAGCTACCCGAAACAGCACGCTTACCATGCGCCCTCCATCAGAAGCGCTGTACCGTCCCCATTCCAGAACACACTACAGAATGTACTGGCAGCAGCCACGAAAAGAAACTGCAACGTCACACAGATGAGGGAATTACCCACTTTGGACTCAGCAGTATTCAACGTGGAGTGTTTTAAAAAATTCGCATGCAACCAAGAATACTGGGAAGAATTTGCTGCCAGCCCTATTAGGATAACAACTGAGAATTTAACAACCTATGTTACTAAACTAAAAGGGGCAAAAGCAGCAGCGCTATTTGCAAAAACCCACAATCTGCTGCCACTGCAGGAAGTACCAATGGATAGGTTCACAGTAGATATGAAAAGGGACGTGAAGGTGACTCCTGGTACAAAGCACACAGAGGAAAGACCTAAGGTGCAGGTTATACAGGCGGCTGAACCCTTGGCGACAGCATACCTATGCGGGATTCACAGAGAGCTGGTTAGGAGGCTGAACGCCGTCCTCCTACCCAATGTACATACACTATTTGATATGTCTGCCGAGGATTTCGATGCCATCATAGCCGCACACTTTAAGCCAGGAGACACTGTTTTAGAAACGGACATAGCCTCCTTTGACAAGAGCCAAGATGATTCACTTGCGCTTACTGCCTTGATGTTGTTAGAAGATTTAGGGGTGGATCACTCCCTGTTGGACTTGATAGAGGCCGCTTTTGGAGAGATTTCCAGCTGTCATCTACCGACAGGTACGCGCTTCAAGTTCGGCGCCATGATGAAATCTGGTATGTTCCTAACTCTGTTTGTCAACACATTGCTAAACATCACCATCGCTAGCCGCGTGCTGGAAGATCGTCTGACAAAATCCGCGTGCGCNGCCTTCATCGGCGACGACAACATAATACATGGAGTCGTCTCCGATGAATTGATGGCAGCCAGATGCGCCACTTGGATGAACATGGAAGTGAAGATCATAGATGCAGTTGTATCCTTGAAAGCCCCTTACTTTTGTGGAGGGTTTATACTGCACGATACTGTGACGGGAACAGCCTGCAGAGTGGCAGACCCGCTAAAAAGGCTATTCAAACTGGGCAAACCGCTAGCGGCAGGTGACGAACAAGATGAAGATAGAAGACGAGCGCTGGCTGACGAAGTGATCAGATGGCAACGAACAGGGCTAATTGATGAGTTGGAGAAAGCGGTATACTCTAGGTATGAAGTGCAGGGTATATCAGTTGTGGTAATGTCCATGGCCACCTTTGCAAGCTCCAGATCTAACTTCGAGAAGCTCAGAGGACCCGTCATAACTTTGTACGGCGGTCCTAAATAGATGGAGTACATCCCAACTCAAACTTTTTACAATAGGAGGTACCAGCCTCGACCCTGGACTCCGCGCCCCACTATCCAAGTAATCAGGCCCAGACCGCGCCCTCAGAGGCAAGCCGGGCAACTTGCCCAGCTGATCTCAGCAGTTAATAAACTGACAATGCGCGCGGTACCCCAACAGAAGCCACGCAGGAATCGGAAGAATAAGAAGCAAAAGCAAAAGCGACAGGCGCCACAAAACAACACAAACCAAAAGAAGCAGCCGCCTAAAAAGAAACCAGCTCAAAAGAAAAAGAAGCCGGGCCGCAGAGAGAGGATGTGCATGAAAATCGAAAATGATTGTATTTTTGAAGTCAAGTATGAAGGTAAGGTAACAGGTTACGCGTGCTTGGTGGGGGACAAAGTAATGAAACCAGCACACGTAAAGGGGACCATCGATAACGCGGACCTGGCCAAACTGGCCTTTAAGCGGTCATCTAAGTATGACCTTGAATGCGCGCAGATACCCGTGCACATGAAGTCCGACGCTTCGAAGTTCACCCATGAGAAACCAGAGGGGTACTACAACTGGCACCACGGAGCAGTACAGTACTCAGGAGGCCGGTTCACCATCCCCACAGGTGCTGGCAAACCAGGGGACAGCGGCAGACCGATCTTCGACAACAAGGGACGCGTGGTGGCCATAGTCTTAGGAGGAGCTAATGAAGGAGCCCGTACAGCCCTCTCGGTGGTGACCTGGAATAAAGACATTGTCACTAAAATCACCCCCGAGGGGGCCGAAGAGTGGAGTCTTGCCATCCCAGTCATGTGCCTGCTGGCAAATACCACGTTCCCCTGCTCCCAGCCCCCCTGCACTCCCTGCTGCTATGAAAGGGAACCAGAGGAAACCCTACGCATGCTTGAGGACAACGTCATGAGACCTGGGTACTATCAGCTGCTACAAGCATCCTTAACATGTTCTCCCCACCGTCAGCGACGCAGTACCAAGGACAACTTCAATGTCTATAAAGCCACAAGACCGTACTTAGCTCACTGTCCCGACTGTGGAGAAGGGCACTCGTGCCATAGTCCCGTAGCATTAGAACGCATCAGAAATGAAGCGACAGACGGGACGCTGAAAATCCAGGTCTCCTTGCAAATCGGAATAAAGACGGATGATAGCCACGATTGGACCAAGCTGCGTTACATGGACAACCACACGCCAGCGGACGCAGAGAGGGCGGGGCTATTTGTAAGAACATCAGCACCGTGCACGATTACTGGAACAATGGGACACTTCATCCTGACCCGATGTCCGAAAGGGGAAACTCTGACGGTGGGATTCACTGACAGTAGGAAGATCAGTCACTCATGTACGCACCCATTTCACCACGACCCTCCTGTGATAGGCCGGGAGAAATTCCATTCCCGACCGCAGCACGGTAAAGAGCTGCCTTGCAGCACGTACGTGCAGAGCACCGCCGCAACTACCGAGGAGATAGAGGTACACATGCCCCCAGACACCCCTGATCGCACATTGATGTCACAACAGTCCGGCAACGTAAAGATCACAGTTAATGGCCAGACGGTGCGGTACAAGTGTAATTGCGGTGGCTCAAATGAAGGACTAATAACTACAGACAAAGTGATTAATAACTGCAAAGTTGATCAATGTCATGCCGCGGTCACCAATCACAAAAAGTGGCAGTACAACTCCCCTCTGGTCCCGCGTAATGCTGAACTTGGGGACCGAAAAGGAAAAATCCACATCCCGTTTCCGCTGGCAAATGTAACATGCAGGGTGCCTAAAGCAAGGAACCCCACCGTGACGTACGGGAAAAACCAAGTCATCATGCTACTGTATCCCGACCACCCAACACTCCTGTCCTACCGGAACATGGGAGAAGAACCAAACTACCAAGAAGAGTGGGTGACGCATAAGAAGGAAGTCGTGCTAACCGTGCCGACTGAAGGGCTCGAGGTCACGTGGGGTAACAACGAGCCGTATAAGTATTGGCCGCAGTTATCTACAAACGGTACAGCCCATGGCCACCCGCATGAGATAATTCTGTATTATTATGAGCTGTACCCTACTATGACTGTAGTAGTTGTGTCAGTGGCCTCGTTCGTACTCCTGTCGATGGTGGGTGTGGCAGTGGGGATGTGCATGTGTGCACGACGCAGATGCATCACACCGTACGAACTGACACCAGGAGCTACCGTCCCTTTCCTGCTTAGCCTAATATGCTGCATCAGAACAGCTAAAGCGGCCACATACCAAGAGGCTGCGGTATACCTGTGGAATGAGCAGCAACCTTTGTTTTGGCTACAAGCCCTTATTCCGCTGGCAGCCCTGATTGTCCTATGCAACTGTCTGAGACTCTTACCATGCTGCTGTAAAACGTTGGCTTTTTTAGCCGTAATGAGCGTCGGTGCCCACACTGTGAGCGCGTACGAACACGTAACAGTGATCCCGAACACGGTGGGAGTACCGTATAAGACTCTAGTCAATAGACCGGGCTACAGTCCCATGGTATTGGAGATGGAACTACTGTCAGTCACTTTGGAGCCAACGCTATCGCTTGATTACATCACGTGCGAGTACAAAACCGTTATCCCGTCTCCGTACGTGAAATGCTGCGGTACAGCAGAGTGCAAGGACAAAAACCTACCTGACTACAGCTGTAAGGTCTTCACCGGCGTCTACCCATTTATGTGGGGCGGAGCCTA----------------------------------------------------------------------------------------------------------------------------------------------------------------------------------------------------------------------------------------------------------------------------------------------------------------------------------------------------------------------------------------------------------------------------------------------------------------------------------------------------------------------------------------------------------------------------------------------------------------------------------------------------------------------------------------------------------------------------------------------------------------------------------------------------------------------------------------------------------------------------------------------------------------------------------------------------------------------------------------------------------------------------------------------------------------------------------
		</sequence>
		<sequence>
			<taxon idref="MK121899|Brazil|RR|Boa_Vista|2017-03-17"/>
			------------------------------------------------------------GCGTACCCCATGTTTGAGGTGGAACCCAGGCAGGTCACACCGAATGACCATGCTAATGCTAGAGCGTTCTCGCATCTAGCTATAAAACTAATAGAGCAGGAAATTGATCCCGACTCAACCATCCTGGACATCGGCAGTGCACCAGCAAGGAGGATGATGTCGGACAGGAAGTACCACTGCGTCTGCCCGATGCGCAGCGCAGAAGATCCCGAGAGACTCGCCAATTATGCGAGAAAGCTAGCATCTGCTGCAGGAAAAGTCCTGGACAGAAACATCTCTGGAAAGATCGGGNNNNNNNNNNNNNNNNNNNNNNNNNNNNNNNNNNNNNNNNNNNNNNNNNNNNNNNNNNNNNNNNNNNNNNNNNNNNNNNNNNNNNNNNNNNNNNNNNNNNNNNNNNNNNNNNNNNNNNNNNNNNNNNNNNNNNNNNNNNNNNNNNNNNNNNNNNNNNNNNNNNNNNNNNNNNNNNNNNNNNNNNNNNNNACCCCGTTCATGTACAATGCCATGGCGGGTGCCTACCCCTCATATTCGACAAACTGGGCAGACGAGCAGGTACTGAAGGCTAAGAACATAGGATTATGTTCAACAGACCTGACGGAAGGTAGACGAGGTAAATTGTCTATTATGAGAGGGAAGAAGCTAAAACCGTGTGACCGTGTGCTGTTCTCAGTAGGGTCAACGCTCTACCCGGAAAGCCGCAAGCTACTTAAGAGCTGGCACTTACCATCGGTGTTCCATCTAAAGGGCAAACTCAGCTTCACATGCCGCTGTGATACAGTGGTTTCGTGCGAGGGCTACGTCGTTAAGAGAATAACGATGAGCCCAGGCCTTTATGGAAAAACCACAGGGTATGCGGTAACCCACCACGCAGACGGATTCTTGATGTGCAAGACTACCGACACGGTTGACGGCGAAAGAGTGTCATTCTCGGTGTGCACATACGTGCCGGCGACCATTTGTGATCAAATGACCGGCATCCTTGCTACAGAAGTCACGCCGGAGGATGCACAGAAGCTGTTGGTGGGGCTGAACCAGAGAATAGTGGTTAACGGCAGAACGCAACGGAATACGAACACCATGAAAAACTATCTGCTTCCCGTGGTCGCCCAAGCCTTCAGTAAGTGGGCAAAGGAGTGCCGGAAAGACATGGAAGATGAAAAACTCCTGGGGGTCAGAGAAAGAACACTGACCTGCTGCTGTCTATGGGCATTCAAGAAGCAGAAAACACACACGGTCTACAAGAGGCCTGATACCCAGTCAATTCAGAAGGTTCAGGCCGAGTTTGACAGCTTTGTGGTACCGAGCCTGTGGTCGTCCGGGTTGTCAATCCCCTTGAGGACTAGAATCAAATGGTTGTTAAGCAAGGTGCCAAAAACCGACCTGATCCCATATAGCGGGGACGCCCAAGAAGCCCGGGACGCAGAAAAAGAAGCAGAGGAAGAACGAGAAGCAGAACTGACTCGTGAAGCCCTACCACCTCTACAGGCAGCACAGGAAGATGTTCAGGTCGAAATCGACGTGGAACAGCTTGAGGACAGAGCGGGTGCAGGAATAATAGAGACTCCTAGAGGAGCTATCAAAGTTACTGCCCAACCAACAGACCACGTCGTGGGAGAGTACCTGGTACTTTCCCCGCAGACCGTACTACGGAGCCAGAAGCTCAGCCTAATTCACGCTTTGGCGGAGCAAGTGAAGACGTGCACGCACAGCGGACGAGTAGGGAGGTACGCGGTCGAAGCGTACGACGGCCGAGTCCTAGTGCCCTCAGGCTATGCAATTTCGCCTGAAGACTTCCAGAGTCTAAGCGAAAGCGCAACGATGGTGTATAACGAAAGAGAGTTCGTAAACAGAAAGCTACACCACATTGCGATGCACGGACCAGCCCTGAACACCGACGAAGAGTCGTATGAGCTGGTGAGGGCAGAGAGGACAGAACACGAGTACGTCTACGATGTGGACCAGAGAAGATGCTGTAAGAAGGAAGAAGCTGCAGGACTGGTACTGGTGGGCGACTTGACTAATCCGCCCTACCACGAATTCGCATATGAAGGGCNNAAAATTCGCCCTGCCTGCCCATACAAAATTGCAGTCATAGGAGTCTTCGGAGTACCAGGATCCGGCAAGTCAGCTATTATCAAGAACCTAGTTACCAGGCAAGACCTGGTGACTAGCGGAAAGAAAGAAAACTGCCAAGAAATCACCACCGACGTGATGAGACAGAGAGGTCTAGAGATATCTGCACGTACGGTTGACTCGCTGCTCTTGAATGGATGCAACAGGCCAGTCGACGTGTTGTACGTAGACGAGGCGTTTGCGTGCCACTCTGGAACGTTACTTGCTTTGATCGCCTTGGTTAGACCAAGGCAGAAAGTTGTACTCTGTGGTGACCCGAAGCAGTGCGGCTTCTTCAATATGATGCAGATGAAAGTCAACTATAATCACAACATCTGCACCCAAGTGTACCACAAAAGTATCTCCAGGCGGTGTACACTGCCTGTGACCGCCATTGTGTCATCGTTGCATTACGAAGGCAAAATGCGCACTACGAATGAGTACAACAAGCCGATTGTAGTGGACACTACAGGCTCAACAAAACCTGACCCTGGAGATCTCGTGTTAACGTGCTTCAGAGGGTGGGTTAAACAACTGCAAATTGACTATCGTGGATACGAGGTCATGACAGCAGCCGCATCCCAAGGGTTAACCAGAAAAGGAGTTTATGCAGTTAGGCAAAAAGTTAATGAAAACCCGCTCTATGCATCAACGTCAGAGCACGTCAACGTACTCCTAACACGTACGGAAGGTAAACTGGTATGGAAGACACTTTCCGGTGACCCGTGGATAAAGACGCTGCAGAACCCACCGAAAGGAAACTTCAAAGCAACTATCAAGGAGTGGGAGGTGGAGCATGCATCAATAATGGCGGGCATCTGCAGTCACCAAATGACCTTTGATACATTCCAAAACAAAGCCAATGTTTGTTGGGCTAAGAGCTTGGTCCCTATCCTCGAAACAGCGGGGATAAAACTAAATGATAGGCAGTGGTCCCAGATAATTCAAGCCTTCAAAGAAGATAAAGCATACTCACCTGAAGTAGCCCTGAATGAAATATGCACGCGCATGTATGGGGTGGATTTAGACAGTGGGCTATTTTCTAAACCATTGGTGTCTGTGTATTACGCGGATAACCACTGGGATAATAGGCCTGGAGGGAAGATGTTCGGATTCAACCCCGAGGCAGCATCCATTCTAGAAAGAAAGTATCCATTCACAAAAGGGAAGTGGAACATCAACAAGCAGATCTGCGTGACCACCAGGAGGATAGAGGACTTTAACCCTACCACCAATATTATACCGGCCAATAGGAGACTACCACACTCATTAGTGGCCGAACACCGCCCAGTAAAAGGGGAAAGAATGGAATGGCTGGTTAATAAGATAAACGGCCACCACGTGCTCCTGGTCAGTGGCTATAATCTTGTACTGCCTACTAAGAGAGTCACTTGGGTAGCGCCACTAGGTGTCCGCGGAGCGGACTACACATACAACCTAGAGTTGGGTCTGCCAGCAACGCTTGGCAGGTATGACCTAGTGGTCATAAACATCCACACACCTTTTCGCATACACCATTACCAACAGTGCGTAGACCACGCAATGAAACTGCAAATGCTCGGGGGTGACTCATTGAGACTGCTCAAACCGGGTGGCTCTCTATTGATCAGAGCATACGGTTACGCAGATAGAACCAGTGAACGAGTCATCTGCGTGTTGGGACGCAAGTTCAGATCGTCTAGAGCGTTGAAACCACCATGTGTCACCAGCAACACTGAGATGTTTTTCCTATTCAGCAACTTTGACAATGGCAGAAGGAATTTCACAACTCATGTCATGAATAATCAACTGAATGCAGCCTTTGTAGGACAGGCCACCCGAGCAGGATGTGCACCGTCGTACCGGGTAAAACGCATGGACATCGCGAAGAACGATGAAGAGTGCGTAGTTAACGCCGCTAACCCTCGCGGGTTACCGGGTGACGGTGTTTGCAAGGCAGTATACAAAAAATGGCCGGAGTCCTTTAAGAATAGTGCAACACCAGTGGGAACCGCAAAAACAGTCATGTGCGGTACGTATCCAGTAATCCACGCCGTTGGACCGAACTTCTCTAATTATTTGGAATCTGAAGGGGACCGGGAATTGGCAGCTGCCTATCGAGAAGTCGCAAAGGAAGTAACTAGACTGGGAGTAAATAGTGTAGCTATACCTCTCCTCTCCACAGGTGTATACTCAGGAGGGAAAGATAGGCTGACCCAGTCACTGAACCACCTCTTCACAGCCATGGACTCGACGGATGCAGACGTGGTCATCTACTGTCGCGACAAAGAATGGGAGAAGAAAATATCCGAGGCCATACAGATGCGGACTCAAGTGGAGTTGCTGGATGAGCACATCTCCATAGACTGCGATATTGTTCGCGTGCACCCTGACAGCAGCTTGGCAGGCAGAAAAGGATACAGCACCACGGAAGGCGCACTGTACTCATATCTAGAAGGGACTCGTTTTCACCAGACGGCAGTGGACATGGCAGAGATATATACTATGTGGCCAAAGCAAACAGAGGCCAACGAGCAAGTCTGCCTATATGCCCTGGGGGAAAGTATTGAATCGATCAGGCAGAAATGCCCGGTGGATGATGCAGATGCATCGTCTCCTCCAAAAACTGTCCCGTGCCTTTGCCGTTACGCCATGACTCCGGAACGCGTCACCCGACTTCGCATGAACCACGTCACAAGTATAATTGTGTGTTCCTCGTTTCCCCTTCCAAAGTACAAAATAGAAGGAGTGCAAAAAGTCAAATGCTCTAAGGTAATGCTATTTGACCACAACGTGCCATCACGCGTAAGTCCAAGGGAATATAGATCTTCCCCGGAGGCTGCACAGGAAGCGAGTACAACCACGTCACTGACGCATAGCCAATTCGACCTAAGCGTTGACGGCGAGATACTACCCGTCCCGTCAGATCTGGATGCTGACGCCCCAGCCCTAGAACCAGCTCTAGACGACAGGGCGACACACACGTTGCCATCCACAACCGGAAACCTTGCGGCCGTGTCTGACTGGGTAATGAGCACCGTACCTGTCGCGCCGCCCAGAAGAAGGCGAGGGAGAAACCTGACTGTGACATGCGACGAGAGAGAAGGGAACATAACACCCATGGCTAGCGTCCGATTCTTTAGGGCAGAGCTGCGTCCGGTCGTACAAGAAACAGCGGAGACGCGTGACACAGCAATGTCTCTTCAGGCACCGCCGAGTACCGCCACGGAACTGAATCATCCGCCGATCTCCTTCGGAGCACCAAGCGAGACGTTCCCCATTACATTTGGGGACTTTAACGAAGGAGAAATCGAAAGCTTGTCTTCTGAGCTGCTAACTTTCGGAGACTTCCTACCCGGAGAAGTGGATGACTTGACAGATAGCGACTGGTCCACGTGCTCAGACACGGACGACGAGTTATGACTAGACAGGGCAGGTGGGTATATATTCTCGTCGGACACCGGTCCAGGTCATTTACAACAGAAGTCAGTACGCCAGTCAGTGCTGCCGGTGAACACCCTGGAGGAAGTCCACGAGGAGAAGTGTTACCCACCTAAGTTGGATGAAGTAAAGGAGCAACTATTACTTAAGAAACTCCAGGAGAGTGCATCCATGGCCAACAGAAGCAGGTACCAGTCGCGCAAAGTAGAAAACATGAAAGCAACAATCATCCAGAGACTAAAGAGAGGCTGTAGACTATACTTAATGTCAGAGACCTCAAAAGTCCCTACTTACCGGACCACATATCCGGCGCCTGTGTACTCGCNNNNNNNNNNNNNNNNNNNNNNNNNNNNNNNNNNNNNNNNNNNNNNNNNNNNNNNNNNNNNNNNNNNNNNNNNNNNNNNNNNNNNNNNNNNNNNNNNNNNNNNNNNNNNNNNNNNNNNNNNNNNNNNNNNNNNNNNNNNNNNNNNNNNNNNNNNNNNNNNNNNNNNNNNNNNNNNNNAACTTAGGAGCTACCCGAAACAGCACGCTTACCATGCGCCCTCCATCAGAAGCGCTGTACCGTCCCCATTCCAGAACACACTACAGAATGTACTGGCAGCAGCCACGAAAAGAAACTGCAACGTCACACAGATGAGGGAATTACCCACTTTGGACTCAGCAGTATTCAACGTGGAGTGTTTTAAAAAATTCGCATGCAACCAAGAATACTGGGAAGAATTTGCTGCCAGCCCTATTAGGATAACAACTGAGAATTTAACAACCTATGTTACTAAACTAAAAGGGCCAAAAGCAGCAGCGCTATTTGCAAAAACCCACAATCTGCTGCCACTGCAGGAAGTACCAATGGATAGGTTCACAGTAGATATGAAAAGGGACGTGAAGGTGACTCCTGGTACAAAGCACACAGAGGAAAGACCTAAGGTGCAGGTTATACAGGCGGCTGAACCCTTGGCGACAGCATACCTATGCGGGATTCACAGAGAGCTGGTTAGGAGGCTGAACGCCGTCCTCCTACCCAATGTACATACACTATTTGATATGTCTGCCGAGGATTTCGATGCCATCATAGCCGCACACTTTAAGCCAGGAGACACTGTTTTAGAAACGGACATAGCATCCTTTGACAAGAGCCAAGATGATTCACTTGCGCTTACTGCCTTGATGTTGTTAGAAGATTTAGGGGTGGATCACTCCCTGTTGGACTTGATAGAGGCCGCTTTTGGAGAGATTTCCAGCTGTCATCTACCGACAGGTACGCGCTTCAAGTTCGGCGCCATGATGAAATCTGGTATGTTCCTAACTCTGTTTGTCAACACATTGTTAAACATCACCATCGCTAGCCGCGTGCTGGAAGATCGTCTGACAAAATCCGCGTGCGCNGCCTTCATCGGCGACGACAACATAATACATGGAGTCGTCTCCGATGAATTGATGGCAGCCAGATGCGCCACTTGGATGAACATGGAAGTGAAGATCATAGATGCAGTTGTATCCTTGAAAGCCCCTTACTTTTGTGGAGGGTTTATACTGCACGATACTGTGACGGGAACAGCCTGCAGAGTGGCAGACCCGCTAAAAAGGCTATTCAAACTGGGCAAACCGCTAGCGGCAGGTGACGAACAAGATGAAGATAGAAGACGAGCGCTGGCTGACGAAGTGATCAGATGGCAACGAACAGGGCTAATTGATGAGTTGGAGAAAGCGGTATACTCTAGGTATGAAGTGCAGGGTATATCAGTTGTGGTAATGTCCATGGCCACCTTTGCAAGCTCCAGATCTAACTTCGAGAAGCTCAGAGGACCCGTCATAACTTTGTACGGCGGTCCTAAATAGATGGAGTACATCCCAACCCAAACTTTTTACAATAGGAGGTACCAGCCTCGACCCTGGACTCCGCGCCCCACTATCCAAGTAATCAGGCCCAGACCGCGCCCTCAGAGGCAAGCCGGGCAACTTGCCCAGCTGATCTCAGCAGTTAATAAACTGACAATGCGCGCGGTACCCCAACAGAAGCCACGCAGGAATCGGAAGAATAAGAAGCAAAAGCAAAAGCGACAGGCGCCACAAAACAACACAAACCAAAAGAAGCAGCCGCCTAAAAAGAAACCAGCTCAAAAGAAAAAGAAGCCGGGCCGCAGAGAGAGGATGTGCATGAAAATCGAAAATGATTGTATTTTTGAAGTCAAGTATGAAGGTAAGGTAACAGGTTACGCGTGCTTGGTGGGGGACAAAGTAATGAAACCAGCACACGTAAAGGGGACCATCGATAACGCGGACCTGGCCAAACTGGCCTTTAAGCGGTCATCTAAGTATGACCTTGAATGCGCGCAGATACCCGTGCACATGAAGTCCGACGCTTCGAAGTTCACCCATGAGAAACCAGAGGGGTACTACAACTGGCACCACGGAGCAGTACAGTACTCAGGAGGCCGGTTCACCATCCCCACAGGTGCTGGCAAACCAGGGGACAGCGGCAGACCGATCTTCGACAACAAGGGACGCGTGGTGGCCATAGTCTTAGGAGGAGCTAATGAAGGAGCCCGTACAGCCCTCTCGGTGGTGACCTGGAATAAAGACATTGTCACTAAAATCACCCCCGAGGGGGCCGAAGAGTGGAGTCTTGCCATCCCAGTCATGTGCCTGCTGGCAAATACCACGTTCCCCTGCTCCCAGCCCCCTTGCACTCCCTGCTGCTATGAAAGGGAACCAGAGGAAACCCTACGCATGCTTGAGGACAACGTCATGAGACCTGGGTACTATCAGCTGCTACAAGCATCCTTAACATGTTCTCCCCACCGTCAGCGACGCAGTACCAAGGACAACTTCAATGTCTATAAAGCCACAAGACCGTACTTAGCTCACTGTCCCGACTGTGGAGAAGGGCACTCGTGCCATAGTCCCGTAGCATTAGAACGCATCAGAAATGAAGCGACAGACGGGACGCTGAAAATCCAGGTCTCCTTGCAAATCGGAATAAAGACGGATGATAGCCACGATTGGACCAAGCTGCGTTACATGGACAACCACACGCCAGCGGACGCAGAGAGGGCGGGGCTATTTGTAAGAACATCAGCACCGTGCACGATTACTGGAACAATGGGACACTTCATCCTGACCCGATGTCCGAAAGGGGAAACTCTGACGGTGGGATTCACTGACAGTAGGAAGATCAGTCACTCATGTACGCACCCATTTCACCACGACCCTCCTGTGATAGGCCGGGAGAAATTCCATTCCCGACCGCAGCACGGTAAAGAGCTGCCTTGCAGCACGTACGTGCAGAGCACCGCCGCAACTACCGAGGAGATAGAGGTACACATGCCCCCAGACACCCCTGATCGCACATTGATGTCACAACAGTCCGGCAACGTAAAGATCACAGTTAATGGCCAGACGGTGCGGTACAAGTGTAATTGCGGTGGCTCAAATGAAGGACTAATAACTACAGACAAAGTGATTAATAACTGCAAAGTTGATCAATGTCATGCCGCGGTCACCAATCACAAAAAGTGGCAGTACAACTCCCCTCTGGTCCCGCGTAATGCTGAACTTGGGGACCGAAAAGGAAAAATCCACATCCCGTTTCCGCTGGCAAATGTAACATGCAGGGTGCCTAAAGCAAGGAACCCCACCGTGACGTACGGGAAAAACCAAGTCATCATGCTACTGTATCCCGACCACCCAACACTCCTGTCCTACCGGAACATGGGAGAAGAACCAAACTACCAAGAAGAGTGGGTGACGCATAAGAAGGAAGTCGTGCTAACCGTGCCGACTGAAGGGCTCGAGGTCACGTGGGGTAACAACGAGCCGTATAAGTATTGGCCGCAGTTATCTACAAACGGTACAGCCCATGGCCACCCGCATGAGATAATTCTGTATTATTATGAGCTGTACCCTACTATGACTGTAGTAGTTGTGTCAGTGGCCTCGTTCGTACTCCTGTCGATGGTGGGTGTGGCAGTGGGGATGTGCATGTGTGCACGACGCAGATGCATCACACCGTACGAACTGACACCAGGAGCTACCGTCCCTTTCCTGCTTAGCCTAATATGCTGCATCAGAACAGCTAAAGCGGCCACATACCAAGAGGCTGCGGTATACCTGTGGAATGAGCAGCAACCTTTGTTTTGGCTACAAGCCCTTATTCCGCTGGCAGCCCTGATTGTCCTATGCAACTGTCTGAGACTCTTACCATGCTGCTGTAAAACGTTGGCTTTTTTAGCCGTAATGAGCGTCGGTGCCCACACTGTGAGCGCGTACGAACACGTAACAGTGATCCCGAACACGGTGGGAGTACCGTATAAGACTCTAGTCAATAGACCGGGCTACAGTCCCATGGTATTGGAGATGGAACTACTGTCAGTCACTTTGGAGCCAACGCTATCGCTTGATTACATCACGTGCGAGTACAAAACCGTTATCCCGTCTCCGTACGTGAAATGCTGCGGTACAGCAGAGTGCAAGGACAAAAACCTACCTGACTACAGCTGTAAGGTCTTCACCGGCGTCTACCCATTTATGTGGGGCGGAGCCTA----------------------------------------------------------------------------------------------------------------------------------------------------------------------------------------------------------------------------------------------------------------------------------------------------------------------------------------------------------------------------------------------------------------------------------------------------------------------------------------------------------------------------------------------------------------------------------------------------------------------------------------------------------------------------------------------------------------------------------------------------------------------------------------------------------------------------------------------------------------------------------------------------------------------------------------------------------------------------------------------------------------------------------------------------------------------------------
		</sequence>
		<sequence>
			<taxon idref="MK121898|Brazil|RR|Boa_Vista|2017-02-22"/>
			------------------------------------------------------------GCGTACCCCATGTTTGAGGTGGAACCCAGGCAGGTCACACCGAATGACCATGCTAATGCTAGAGCGTTCTCGCATCTAGCTATAAAACTAATAGAGCAGGAAATTGATCCCGACTCAACCATCCTGGACATCGGCAGTGCACCAGCAAGGAGGATGATGTCGGACAGGAAGTACCACTGCGTCTGCCCGATGCGCAGCGCAGAAGATCCCGAGAGACTCGCCAATTATGCGAGAAAGCTAGCATCTGCTGCAGGAAAAGTCCTGGACAGAAACATCTCTGGAAAGATCGGGGACTTACAAGCAGTAATGGCCGTGCCAGACACGGAGACGCCAACATTCTGCTTGCACACAGATGTCTCATGTAGACAGAGAGCAGACGTCGCGATATACCAAGACGTCTATGCTGTACACGCACCCACGTCGCTATACCACCAGGCGATTAAAGGGGTCCGAGTGGCGTACTGGGTAGGGTTCGACACAACCCCGTTCATGTACAATGCCATGGCGGGTGCCTACCCCTCATATTCGACAAACTGGGCAGACGAGCAGGTACTGAAGGCTAAGAACATAGGATTATGTTCAACAGACCTGACGGAAGGTAGACGAGGTAAATTGTCTATTATGAGAGGGAAGAAGCTAAAACCGTGTGACCGTGTGCTGTTCTCAGTAGGGTCAACGCTCTACCCGGAAAGCCGCAAGCTACTTAAGAGCTGGCACTTACCATCGGTGTTCCATCTAAAGGGCAAACTCAGCTTCACATGCCGCTGTGATACAGTGGTTTCGTGCGAGGGCTACGTCGTTAAGAGAATAACGATGAGCCCAGGCCTTTATGGAAAAACCACAGGGTATGCGGTAACCCACCACGCAGACGGATTCTTGATGTGCAAGACTACCGACACGGTTGACGGCGAAAGAGTGTCATTCTCGGTGTGCACATACGTGCCGGCGACCATTTGTGATCAAATGACCGGCATCCTTGCTACAGAAGTCACGCCGGAGGATGCACAGAAGCTGTTGGTGGGGCTGAACCAGAGAATAGTGGTTAACGGCAGAACGCAACGGAATACGAACACCATGAAAAACTATCTGCTTCCCGTGGTCGCCCAAGCCTTCAGTAAGTGGGCAAAGGAGTGCCGGAAAGACATGGAAGATGAAAAACTCCTGGGGGTCAGAGAAAGAACACTGACCTGCTGCTGTCTATGGGCATTCAAGAAGCAGAAAACACACACGGTCTACAAGAGGCCTGATACCCAGTCAATTCAGAAGGTTCAGGCCGAGTTTGACAGCTTTGTGGTACCGAGCCTGTGGTCGTCCGGGTTGTCAATCCCCTTGAGGACTAGAATCAAATGGTTGTTAAGCAAGGTGCCAAAAACCGACCTGATCCCATATAGCGGGGACGCCCAAGAAGCCCGGGACGCAGAAAAAGAAGCAGAGGAAGAACGAGAAGCAGAACTGACTCGTGAAGCCCTACCACCTCTACAGGCAGCACAGGAAGATGTTCAGGTCGAAATCGACGTGGAACAGCTTGAGGACAGAGCGGGTGCAGGAATAATAGAGACTCCTAGAGGAGCTATCAAAGTTACTGCCCAACCAACAGACCACGTCGTGGGAGAGTACCTGGTACTTTCCCCGCAGACCGTACTACGGAGCCAGAAGCTCAGCCTAATTCACGCTTTGGCGGAGCAAGTGAAGACGTGCACGCACAGCGGACGAGTAGGGAGGTACGCGGTCGAAGCGTACGACGGCCGAGTCCTAGTGCCCTCAGGCTATGCAATTTCGCCTGAAGACTTCCAGAGTCTAAGCGAAAGCGCAACGATGGTGTATAACGAAAGAGAGTTCGTAAACAGAAAGCTACACCACATTGCGATGCACGGACCAGCCCTGAACACCGACGAAGAGTCGTATGAGCTGGTGAGGGCAGAGAGGACAGAACACGAGTACGTCTACGATGTGGACCAGAGAAGATGCTGTAAGAAGGAAGAAGCTGCAGGACTGGTACTGGTGGGCGACTTGACTAATCCGCCCTACCACGAATTCGCATATGAAGGGCNNAAAATTCGCCCTGCCTGCCCATACAAAATTGCAGTCATAGGAGTCTTCGGAGTACCAGGATCCGGCAAGTCAGCTATTATCAAGAACCTAGTTACCAGGCAAGACCTGGTGACTAGCGGAAAGAAAGAAAACTGCCAAGAAATCACCACCGACGTGATGAGACAGAGAGGTCTAGAGATATCTGCACGTACGGTTGACTCGCTGCTCTTGAATGGATGCAACAGGCCAGTCGACGTGTTGTACGTAGACGAGGCGTTTGCGTGCCACTCTGGAACGTTACTTGCTTTGATCGCCTTGGTTAGACCAAGGCAGAAAGTTGTACTCTGTGGTGACCCGAAGCAGTGCGGCTTCTTCAATATGATGCAGATGAAAGTCAACTATAATCACAACATCTGCACCCAAGTGTACCACAAAAGTATCTCCAGGCGGTGTACACTGCCTGTGACCGCCATTGTGTCATCGTTGCATTACGAAGGCAAAATGCGCACTACGAATGAGTACAACAAGCCGATTGTAGTGGACACTACAGGCTCAACAAAACCTGACCCTGGAGATCTCGTGTTAACGTGCTTCAGAGGGTGGGTTAAACAACTGCAAATTGACTATCGTGGATACGAGGTCATGACAGCAGCCGCATCCCAAGGGTTAACCAGAAAAGGAGTTTATGCAGTTAGGCAAAAAGTTAATGAAAACCCGCTCTATGCATCAACGTCAGAGCACGTCAACGTACTCCTAACACGTACGGAAGGTAAACTGGTATGGAAGACACTTTCCGGTGACCCGTGGATAAAGACGCTGCAGAACCCACCGAAAGGAAACTTCAAAGCAACTATCAAGGAGTGGGAGGTGGAGCATGCATCAATAATGGCGGGCATCTGCAGTCACCAAATGACCTTTGATACATTCCAAAACAAAGCCAATGTTTGTTGGGCTAAGAGCTTGGTCCCTATCCTCGAAACAGCGGGGATAAAACTAAATGATAGGCAGTGGTCCCAGATAATTCAAGCCTTCAAAGAAGATAAAGCATACTCACCTGAAGTAGCCCTGAATGAAATATGCACGCGCATGTATGGGGTGGATTTAGACAGTGGGCTATTTTCTAAACCATTGGTGTCTGTGTATTACGCGGATAACCACTGGGATAATAGGCCTGGAGGGAAGATGTTCGGATTCAACCCCGAGGCAGCATCCATTCTAGAAAGAAAGTATCCATTCACAAAAGGGAAGTGGAACATCAACAAGCAGATCTGCGTGACCACCAGGAGGATAGAGGACTTTAACCCTACCACCAATATTATACCGGCCAATAGGAGACTACCACACTCATTAGTGGCCGAACACCGCCCAGTAAAAGGGGAAAGAATGGAATGGCTGGTTAATAAGATAAACGGCCACCACGTGCTCCTGGTCAGTGGCTATAATCTTGTACTGCCTACTAAGAGAGTCACTTGGGTAGCGCCACTAGGTGTCCGCGGAGCGGACTACACATACAACCTAGAGTTGGGTCTGCCAGCAACGCTTGGCAGGTATGACCTAGTGGTCATAAACATCCACACACCTTTTCGCATACACCATTACCAACAGTGCGTAGACCACGCAATGAAACTGCAAATGCTCGGGGGTGACTCATTGAGACTGCTCAAACCGGGTGGCTCTCTATTGATCAGAGCATACGGTTACGCAGATAGAACCAGTGAACGAGTCATCTGCGTGTTGGGACGCAAGTTCAGATCGTCTAGAGCGTTGAAACCACCATGTGTCACCAGCAACACTGAGATGTTTTTCCTATTCAGCAACTTTGACAATGGCAGAAGGAATTTCACAACTCATGTCATGAATAATCAACTGAATGCAGCCTTTGTAGGACAGGCCACCCGAGCAGGATGTGCACCGTCGTACCGGGTAAAACGCATGGACATCGCGAAGAACGATGAAGAGTGCGTAGTTAACGCCGCTAACCCTCGCGGGTTACCGGGTGACGGTGTTTGCAAGGCAGTATACAAAAAATGGCCGGAGTCCTTTAAGAATAGTGCAACACCAGTGGGAACCGCAAAAACAGTCATGTGCGGTACGTATCCAGTAATCCACGCCGTTGGACCGAACTTCTCTAATTATTTGGAATCTGAAGGGGACCGGGAATTGGCAGCTGCCTATCGAGAAGTCGCAAAGGAAGTAACTAGACTGGGAGTAAATAGTGTAGCTATACCTCTCCTCTCCACAGGTGTATACTCAGGAGGGAAAGATAGGCTGACCCAGTCACTGAACCACCTCTTCACAGCCATGGACTCGACGGATGCAGACGTGGTCATCTACTGTCGCGACAAAGAATGGGAGAAGAAAATATCCGAGGCCATACAGATGCGGACTCAAGTGGAGTTGCTGGATGAGCACATCTCCATAGACTGCGATATTGTTCGCGTGCACCCTGACAGCAGCTTGGCAGGCAGAAAAGGATACAGCACCACGGAAGGCGCACTGTACTCATATCTAGAAGGGACTCGTTTTCACCAGACGGCAGTGGACATGGCAGAGATATATACTATGTGGCCAAAGCAAACAGAGGCCAACGAGCAAGTCTGCCTATATGCCCTGGGGGAAAGTATTGAATCGATCAGGCAGAAATGCCCGGTGGATGATGCAGATGCATCGTCTCCTCCAAAAACTGTCCCGTGCCTTTGCCGTTACGCCATGACTCCGGAACGCGTCACCCGACTTCGCATGAACCACGTCACAAGTATAATTGTGTGTTCCTCGTTTCCCCTTCCAAAGTACAAAATAGAAGGAGTGCAAAAAGTCAAATGCTCTAAGGTAATGCTATTTGACCACAACGTGCCATCACGCGTAAGTCCAAGGGAATATAGATCTTCCCCGGAGGCTGCACAGGAAGCGAGTACAACCACGTCACTGACGCATAGCCAATTCGACCTAAGCGTTGACGGCGAGATACTACCTGTCCCGTCAGATCTGGATGCTGACGCCCCAGCCCTAGAACCAGCTCTAGACGACAGGGCGACACACACGTTGCCATCCACAACCGGAAACCTTGCGGCCGTGTCTGACTGGGTAATGAGCACCGTACCTGTCGCGCCGCCCAGAAGAAGGCGAGGGAGAAACCTGACTGTGACATGCGACGAGAGAGAAGGGAACATAACACCCATGGCTAGCGTCCGATTCTTTAGGGCAGAGCTGCGTCCGGTCGTACAAGAAACAGCGGAGACGCGTGACACAGCAATGTCTCTTCAGGCACCGCCGAGTACCGCCACGGAACTGAATCATCCGCCGATCTCCTTCGGAGCACCAAGCGAGACGTTCCCCATTACATTTGGGGACTTTAACGAAGGAGAAATCGAAAGCTTGTCTTCTGAGCTGCTAACTTTCGGAGACTTCCTACCCGGAGAAGTGGATGACTTGACAGATAGCGACTGGTCCACGTGCTCAGACACGGACGACGAGTTATGACTAGACAGGGCAGGTGGGTATATATTCTCGTCGGACACCGGTCCAGGTCATTTACAACAGAAGTCAGTACGCCAGTCAGTGCTGCCGGTGAACACCCTGGAGGAAGTCCACGAGGAGAAGTGTTACCCACCTAAGTTGGATGAAGTAAAGGAGCAACTATTACTTAAGAAACTCCAGGAGAGTGCATCCATGGCCAACAGAAGCAGGTACCAGTCGCGCAAAGTAGAAAACATGAAAGCAACAATCATCCAGAGACTAAAGAGAGGCTGTAGACTATACTTAATGTCAGAGACCTCAAAAGTCCCTACTTACCGGACCACATATCCGGCGCCTGTGTACTCGCNNNNNNNNNNNNNNNNNNNNNNNNNNNNNNNNNNNNNNNNNNNNNNNNNNNNNNNNNNNNNNNNNNNNNNNNNNNNNNNNNNNNNNNNNNNNNNNNNNNNNNNNNNNNNNNNNNNNNNNNNNNNNNNNNNNNNNNNNNNNNNNNNNNNNNNNNNNNNNNNNNNNNNNNNNNNNNNNNAACTTAGGAGCTACCCGAAACAGCACGCTTACCATGCGCCCTCCATCAGAAGCGCTGTACCGTCCCCATTCCAGAACACACTACAGAATGTACTGGCAGCAGCCACGAAAAGAAACTGCAACGTCACACAGATGAGGGAATTACCCACTTTGGACTCAGCAGTATTCAACGTGGAGTGTTTTAAAAAATTCGCATGCAACCAAGAATACTGGGAAGAATTTGCTGCCAGCCCTATTAGGATAACAACTGAGAATTTAACAACCTATGTTACTAAACTAAAAGGGCCAAAAGCAGCAGCGCTATTTGCAAAAACCCACAATCTGCTGCCACTGCAGGAAGTACCAATGGATAGGTTCACAGTAGATATGAAAAGGGACGTGAAGGTGACTCCTGGTACAAAGCACACAGAGGAAAGACCTAAGGTGCAGGTTATACAGGCGGCTGAACCCTTGGCGACAGCATACCTATGCGGGATTCACAGAGAGCTGGTTAGGAGGCTGAACGCCGTCCTCCTACCCAATGTACATACACTATTTGATATGTCTGCCGAGGATTTCGATGCCATCATAGCCGCACACTTTAAGCCAGGAGACACTGTTTTAGAAACGGACATAGCATCCTTTGACAAGAGCCAAGATGATTCACTTGCGCTTACTGCCTTGATGTTGTTAGAAGATTTAGGGGTGGATCACTCCCTGTTGGACTTGATAGAGGCCGCTTTTGGAGAGATTTCCAGCTGTCATCTACCGACAGGTACGCGCTTCAAGTTCGGCGCCATGATGAAATCTGGTATGTTCCTAACTCTGTTTGTCAACACATTGTTAAACATCACCATCGCTAGCCGCGTGCTGGAAGATCGTCTGACAAAATCCGCGTGCGCNGCCTTCATCGGCGACGACAACATAATACATGGAGTCGTCTCCGATGAATTGATGGCAGCCAGATGCGCCACTTGGATGAACATGGAAGTGAAGATCATAGATGCAGTTGTATCCTTGAAAGCCCCTTACTTTTGTGGAGGGTTTATACTGCACGATACTGTGACGGGAACAGCCTGCAGAGTGGCAGACCCGCTAAAAAGGCTATTCAAACTGGGCAAACCGCTAGCGGCAGGTGACGAACAAGATGAAGATAGAAGACGAGCGCTGGCTGACGAAGTGATCAGATGGCAACGAACAGGGCTAATTGATGAGTTGGAGAAAGCGGTATACTCTAGGTATGAAGTGCAGGGTATATCAGTTGTGGTAATGTCCATGGCCACCTTTGCAAGCTCCAGATCTAACTTCGAGAAGCTCAGAGGACCCGTCATAACTTTGTACGGCGGTCCTAAATAGATGGAGTACATCCCAACCCAAACTTTTTACAATAGGAGGTACCAGCCTCGACCCTGGACTCCGCGCCCCACTATCCAAGTAATCAGGCCCAGACCGCGCCCTCAGAGGCAAGCCGGGCAACTTGCCCAGCTGATCTCAGCAGTTAATAAACTGACAATGCGCGCGGTACCCCAACAGAAGCCACGCAGGAATCGGAAGAATAAGAAGCAAAAGCAAAAGCGACAGGCGCCACAAAACAACACAAACCAAAAGAAGCAGCCGCCTAAAAAGAAACCAGCTCAAAAGAAAAAGAAGCCGGGCCGCAGAGAGAGGATGTGCATGAAAATCGAAAATGATTGTATTTTTGAAGTCAAGTATGAAGGTAAGGTAACAGGTTACGCGTGCTTGGTGGGGGACAAAGTAATGAAACCAGCACACGTAAAGGGGACCATCGATAACGCGGACCTGGCCAAACTGGCCTTTAAGCGGTCATCTAAGTATGACCTTGAATGCGCGCAGATACCCGTGCACATGAAGTCCGACGCTTCGAAGTTCACCCATGAGAAACCAGAGGGGTACTACAACTGGCACCACGGAGCAGTACAGTACTCAGGAGGCCGGTTCACCATCCCCACAGGTGCTGGCAAACCAGGGGACAGCGGCAGACCGATCTTCGACAACAAGGGACGCGTGGTGGCCATAGTCTTAGGAGGAGCTAATGAAGGAGCCCGTACAGCCCTCTCGGTGGTGACCTGGAATAAAGACATTGTCACTAAAATCACCCCCGAGGGGGCCGAAGAGTGGAGTCTTGCCATCCCAGTCATGTGCCTGCTGGCAAATACCACGTTCCCCTGCTCCCAGCCCCCTTGCACTCCCTGCTGCTATGAAAGGGAACCAGAGGAAACCCTACGCATGCTTGAGGACAACGTCATGAGACCTGGGTACTATCAGCTGCTACAAGCATCCTTAACATGTTCTCCCCACCGTCAGCGACGCAGTACCAAGGACAACTTCAATGTCTATAAAGCCACAAGACCGTACTTAGCTCACTGTCCCGACTGTGGAGAAGGGCACTCGTGCCATAGTCCCGTAGCATTAGAACGCATCAGAAATGAAGCGACAGACGGGACGCTGAAAATCCAGGTCTCCTTGCAAATCGGAATAAAGACGGATGATAGCCACGATTGGACCAAGCTGCGTTACATGGACAACCACACGCCAGCGGACGCAGAGAGGGCGGGGCTATTTGTAAGAACATCAGCACCGTGCACGATTACTGGAACAATGGGACACTTCATCCTGACTCGATGTCCGAAAGGGGAAACTCTGACGGTGGGATTCACTGACAGTAGGAAGATCAGTCACTCATGTACGCACCCATTTCACCACGACCCTCCTGTGATAGGCCGGGAGAAATTCCATTCCCGACCGCAGCACGGTAAAGAGCTGCCTTGCAGCACGTACGTGCAGAGCACCGCCGCAACTACCGAGGAGATAGAGGTACACATGCCCCCAGACACCCCTGATCGCACATTGATGTCACAACAGTCCGGCAACGTAAAGATCACAGTTAATGGCCAGACGGTGCGGTACAAGTGTAATTGCGGTGGCTCAAATGAAGGACTAATAACTACAGACAAAGTGATTAATAACTGCAAAGTTGATCAATGTCATGCCGCGGTCACCAATCACAAAAAGTGGCAGTACAACTCCCCTCTGGTCCCGCGTAATGCTGAACTTGGGGACCGAAAAGGAAAAATCCACATCCCGTTTCCGCTGGCAAATGTAACATGCAGGGTGCCTAAAGCAAGGAACCCCACCGTGACGTACGGGAAAAACCAAGTCATCATGCTACTGTATCCCGACCACCCAACACTCCTGTCCTACCGGAACATGGGAGAAGAACCAAACTACCAAGAAGAGTGGGTGACGCATAAGAAGGAAGTCGTGCTAACCGTGCCGACTGAAGGGCTCGAGGTCACGTGGGGTAACAACGAGCCGTATAAGTATTGGCCGCAGTTATCTACAAACGGTACAGCCCATGGCCACCCGCATGAGATAATTCTGTATTATTATGAGCTGTACCCTACTATGACTGTAGTAGTTGTGTCAGTGGCCTCGTTCGTACTCCTGTCGATGGTGGGTGTGGCAGTGGGGATGTGCATGTGTGCACGACGCAGATGCATCACACCGTACGAACTGACACCAGGAGCTACCGTCCCTTTCCTGCTTAGCCTAATATGCTGCATCAGAACAGCTAAAGCGGCCACATACCAAGAGGCTGCGGTATACCTGTGGAATGAGCAGCAACCTTTGTTTTGGCTACAAGCCCTTATTCCGCTGGCAGCCCTGATTGTCCTATGCAACTGTCTGAGACTCTTACCATGCTGCTGTAAAACGTTGGCTTTTTTAGCCGTAATGAGCGTCGGTGCCCACACTGTGAGCGCGTACGAACACGTAACAGTGATCCCGAACACGGTGGGAGTACCGTATAAGACTCTAGTCAATAGACCGGGCTACAGTCCCATGGTATTGGAGATGGAACTACTGTCAGTCACTTTGGAGCCAACGCTATCGCTTGATTACATCACGTGCGAGTACAAAACCGTTATCCCGTCTCCGTACGTGAAATGCTGCGGTACAGCAGAGTGCAAGGACAAAAACCTACCTGACTACAGCTGTAAGGTCTTCACCGGCGTCTACCCATTTATGTGGGGCGGAGCCTA----------------------------------------------------------------------------------------------------------------------------------------------------------------------------------------------------------------------------------------------------------------------------------------------------------------------------------------------------------------------------------------------------------------------------------------------------------------------------------------------------------------------------------------------------------------------------------------------------------------------------------------------------------------------------------------------------------------------------------------------------------------------------------------------------------------------------------------------------------------------------------------------------------------------------------------------------------------------------------------------------------------------------------------------------------------------------------
		</sequence>
		<sequence>
			<taxon idref="MK121897|Brazil|RR|Bonfim|2017-02-20"/>
			------------------------------------------------------------------------------------------------------------------------------------------------------------------------------------------------------------------------------------------------------------------------------------------------------------------------------------------------------------------------------------------------------------------------------------------------------------------------------------------------------------------------------------------------------------ACCCCGTTCATGTACAATGCCATGGCGGGTGCCTACCCCTCATATTCGACAAACTGGGCAGACGAGCAGGTACTGAAGGCTAAGAACATAGGATTATGTTCAACAGACCTGACGGAAGGTAGACGAGGTAAATTGTCTATTATGAGAGGGAAGAAGCTAAAACCGTGTGACCGTGTGCTGTTCTCAGTAGGGTCAACGCTCTACCCGGAAAGCCGCAAGCTACTTAAGAGCTGGCACTTACCATCGGTGTTCCATCTAAAGGGCAAACTCAGCTTCACATGCCGCNNNNNNNNNNNNNNNNNNNNNNNNNNNNNNNNNNNNNNNNNNNNNNNNNNNNNNNNNNNNNNNNNNNNNNNNNNNNNNNNNNNNNNNNNNNNNNNNNNNNNNNNNNNNNNNNNNNNNNNNNNNNNNNNNNNNNNNNNNNNNNNNNNNNNNNNNNNNNNNNNNNNNNNNNNNNNNNNNNNNNNNNNNNNNNNNNNNNNNNNNNNNNNNNNNNNNNNNNNNNNNNNNNNNNNNNNNNNNNNNNNNNNNNNNNNNNNNNNNNNNNNNNNNNNNNNNGTGGTTAACGGCAGAACGCAACGGAATACGAACACCATGAAAAACTATCTGCTTCCCGTGGTCGCCCAAGCCTTCAGTAAGTGGGCAAAGGAGTGCCGGAAAGACATGGAAGATGNAAAACTCCTNGGGGTCAGAGAAAGAACACTGACCTGCTGCTGTCTATGGGCATTCAAGAAGCAGAAAACACACACGGTCTACAAGAGGCCTGATACCCAGTCAATTCAGAAGGTTCANNNNNNNNNNNNNNNNNNNNNNNNNNNNNNNNNNNNNNNNNNNNNNNNNNNNNNNNNNNNNNNNNNNNNNNNNNNNNNNNNNNNNNNNNNNNNNNNNNNNNNNNNNNNNNNNNNNNNNNNNNNNNNNNNNNNNNNNNNNNNNNNNNNNNNNNNNNNNNNNNNNNNNNNNNNNNNNNNNNNNNNNNNNNNNNNNNNNNNNNNNNNNNNNNNNNNNNNNNNNNNNNNNNNTCAGGTCGAAATCGACGTGGAACAGCTTGAGGACAGAGCGGGTGCAGGAATAATAGAGACTCCTAGAGGAGCTATCAAAGTTACTGCCCAACCAACAGACCACGTCGTGGGAGAGTACCTGGTACTTTCCCCGCAGACCGTACTACGGAGCCAGAAGCTCAGCCTAATTCACGCTTTGGCGGAGCAAGTGAAGACGTGCACGCACAGCGGACGAGTAGGGAGGTACGCGGTCGAAGCGTACGACGGCCGAGTCCTAGTGCCCTCAGGCTATGCAATTTCGCCCGAAGACTTCCAGAGTCTAAGCGAAAGCGCAACGATGGTGTATAACGAAAGAGAGTTCGTAAACAGAAAGCTACACCACATTGCGATGCACGGACCAGCCCTGAACACCGACGAAGAGTCGTATGAGCTGGTGAGGGCAGAGAGGACAGAACACGAGTACGTCTACGATGTGGACCAGAGAAGATGCTGTAAGAAGGAAGAAGCTGCAGGACTGGTACTGGTGGGCGACTTGACTAATCCGCCCTACCACGAATTCGCATATGAAGGGCTAAAAATTCGCCCTGCCTGCCCATACAAAATTGCAGTCATAGGAGTCTTCGGAGTACCAGGATCCGGCAAGTCAGCTATTATCAAGAACCTAGTTACCAGGCAAGACCTGGTGACTAGCGGAAAGAAAGAAAACTGCCAAGAAATCACCACCGACGTGATGAGACAGAGAGGTCTAGAGATATCTGCACGTACGGTTGACTCGCTGCTCTTGAATGGATGCAACAGGCCAGTCGACGTGTTGTACGTAGACGAGGCGTTTGCGTGCCACTCTGGAANNNNNNNNNNNNNNNNNNNNNNNNNNNNNNNNNNNNNNNNNNNNNNNNNNNNNNNNNNNNNNNNNNNNNNNNNNNNNNNNNNNNNNNNNNNNNNNNNNNNNNNNNNNNNNNNNNNNNNNNNNNNNNNNNNNNNNNNNNNNNNNNNNNNNNNNNNNNNNNNNNNNNNNNNNNNNNNNNNNNNNNNNNNNNNNNNNNNNNNNNNNNNNNNNNNNNNNNNNNNNNAGTACAACAAGCCGATTGTAGTGGACACTACAGGCTCAACAAAACCTGACCCTGGAGATCTCGTGTTAACGTGCTTCAGAGGGTGGGTTAAACAACTGCAAATTGACTATCGTGGATACGAGGTCATGACAGCAGCCGCATCCCAAGGGTTAACCAGAAAAGGAGTTTATGCAGTTAGGCAAAAAGTTAATGAAAACCCGCTCTATGCATCAACGTCAGAGCACGTCAACGNNNNNNNNNNNNNNNNNNNNNNNNNNNNNNNNNNNNNNNNNNNNNNNNNNNNNNNNNNNNNNNNNNNNNNNNNNNNNNNNNNNNNNNNNNNNNNNNNNNNNNNNNNNNNNNNNNNNNNNNNNNNNNNNNNNNNNNNNNNNNNNNNNNNNNNNNNNNNNNNNNNNNNNNNNNNNNNNNNNNNNNNNNNNNNNNNNNNNNNNNNNNNNNNNNNNNNNNNNNNNNNNNNNNNNNNNNNGGGGATAAAACTAAATGATAGGCAGTGGTCCCAGATAATTCAAGCCTTCAAAGAAGATAAAGCATACTCACCTGAAGTAGCCCTGAATGAAATATGCACGCGCATGTATGGGGTGGATTTAGACAGTGGGCTATTTTCTAAACCATTGGTGTCTGTGTATTACGCGGATAACCACTGGGATAATAGGCCTGGAGGGAAGATGTTCGGATTCAACCCCGAGGCAGCATCCATTCTAGAAAGAAAGTATCCATTCACAAAAGGGAAGTGGAACATCAACAAGNNNNNNNNNNNNNNNNNNNNNNNNNNNNNNNNNNNNNNNNNNNNNNNNNNNNNNNNNNNNNNNNNNNNNNNNNNNNNNNNNNNNNNNNNNNNNNNNNNNNNNNNNNNNNNNNNNNNNNNNNNNNNNNNNNNNNNNNNNNNNNNNNNNNNNNNNNNNNNNNNNNNNNNNNNNNNNNNNNNNNNNNNNNNNNNNNNNNNNNNNNNNNNNNNNNNNNNNNNNNNNNNNNNNNNNNNNNNNNNNNNNNNNNNNNNNNNNNNNNNNNNNNNNNNNNNNNNNNNNNNNNNNNNNNNNNNNNNNNNNNNNNNNNNNNNNNNNNNNNNNNNNNNNNNNNNNNNNNNNNNNNNNNNNNNNNNNNNNNNNNNNNNNNNNNNNNNNNNNNNNNNNNNNNNNNNNNNNNNNNNNNNNNNNNNNNNNNNNNNNNNNNNNNNNNNNNNNNNNNNNNNNNNNNNNNNNNNNNNNNNNNNNNNNNNNNNNNNNNNNNNNNNNNNNNNNNNNNNNNNNNNNNNNNNNNNNNNNNNNNNNNNNNNNNNNNNNNNNNNNNNNNNNNNNNNNNNNNNNNNNNNNNNNNNNNNNNNNNNNNNNNNNNNNNNNNNNNNNNNNNNNNNNNNNNNNNNNNNNNNNNNNNNNNNNNNNNNNNNNNNNNNNNNNNNNNNNNNNNNNNNNNNNNNNNNNNNNNNNNNNNNNNNNNNNNNNNNNNNNNNNNNNNNNNNNNNNNNNNNNNNNNNNNNNNNNNNNNNNNNNNNNNNNNNNNNNNNNNACAAAAAATGGCCGGAGTCCTTTAAGAATAGTGCAACACCAGTGGGAACCGCAAAAACAGTCATGTGCGGTACGTATCCAGTAATCCACGCCGTTGGACCGAACTTCTCTAATTATTTGGAATCTGAAGGGGACCGGGAATTGGCAGCTGCCTATCGAGAAGTCGCAAAGGAAGTAACTAGACTGGGAGTAAATAGTGTAGCTATACCTCTCCTCTCCACAGGTGTATACTCAGGAGGGAAAGATAGGCTGACCCAGTCACTGAACCACCTCTTCACAGCCATGGACTCGACGGATGCAGACGTGGTCATCTACTGTCGCGACAAAGAATGGGAGAAGAAAATATCCGAGGCCATACAGATGCGGACTCAAGTGGAGTTGCTGGATGAGCACATCTCCATAGACTGCGATATTGTTCGCGTGCACCCTGACAGCAGCTTGGCAGGCAGAAAAGGATACAGCACCACGGAAGGCGCACTGTACTCATATCTAGAAGGGACNCGTTTTCACCAGACGGCAGTGGACATGGCAGAGATATATACTATGTGGCCAAAGCAAACAGAGGCCAACGAGCAAGTCTGCCTATATGCCCTGGGGGAAAGTATTGAATCGATCAGGCAGAAATGCCCGGTGGATGATGCAGATGCATCGTCTCCTCCAAAAACTGTCCCGTGCCTTTGCCGTTACGCCATGACTCCGGAACGCGTCACCCGACTTCGCATGAACCACGTCACAAGTATAATTGTGTGTTCCTCGTTTCCCCTTCCAAAGTACAAAATAGAANNNNNNNNNNNNNNNNNNNNNNNNNNNNNNNNNNNNNNNNNNNNNNNNNNNNNNNNNNNNNNNNNNNNNNNNNNNNNNNNNNNNNNNNNNNNNNNNNNNNNNNNNNNNNNNNNNNNNNNNNNNNNNNNNNNNNNNNNNNNNNNNNNNNNNNNNNNNNNNNNNNNNNNNNNNNNNNNNNNNNNNNNNNNNNNNNNNNNNNNNNNNNNNNNNNNNNNNNNNNNNNNNNNNNNNNNNNNNNNNNNNNNNNNNNNNNNNNNNNNNNNNNNNNNNNNNNNNNNNNNNNNNNNNNNNNNNNNNNNNNNNNNNNNNNNNNNNNNNNNNNNNNNNNNNNNNNNNNNNNNNNNNNNNNNNNNNNNNNNNNNNNNNNNNNNNNNNNNNNNNNNNNNNNNNNNNNNNNNNNNNNNNNNNNNNNNNNNNNNNNNNNNNNNNNNNNNNNNNNNNNNNNNNNNNNNNNNNNNNNNNNNNNNNNNNNNNNNNNNNNNNNNNNNNNNNNNNNNNNNNNNNNNNNNNNNNNNNNNNNNNNNNNNNNNNNNNNNNNNNNNNNNNNNNNNNNNNNNNNNNNNNNNNNNNNNNNNNNNNNNNNNNNNNNNNNNNNNNNNNNNNNNNNNNNNNNNNNNNNNNNNNNNNNNNNNNNNNNNNNNNNNNNNNNNNNNNNNNNNNNNNNNNNNNNNNNNNNNNNNAGACAGGGCAGGTGGGTATATATTCTCGTCGGACACCGGTCCAGGTCATTTACAACAGAAGTCAGTACGCCAGTCAGTGCTGCCGGTGAACACCCTGGAGGAAGTCCACGAGGAGAAGTGTTACCCACCTAAGTTGGATGAAGTAAAGGAGCAACTATTACTTAAGAAACTCCAGGAGAGTGCATCCATGGCCAACAGAAGCAGGTACCAGTCGCGCAAAGTAGAAAACATGAAAGCAACAATCATCCAGAGACTAAAGAGAGGCTGTAGACTATACTTAATGTCAGAGACCTCAAAAGTCCCTACTTACCGGACCACATATCCGGCGCCTGTGTACTCGCNNNNNNNNNNNNNNNNNNNNNNNNNNNNNNNNNNNNNNNNNNNNNNNNNNNNNNNNNNNNNNNNNNNNNNNNNNNNNNNNNNNNNNNNNNNNNNNNNNNNNNNNNNNNNNNNNNNNNNNNNNNNNNNNNNNNNNNNNNNNNNNNNNNNNNNNNNNNNNNNNNNNNNNNNNNNNNNNNAACTTAGGAGCTACCCGAAACAGCACGCTTACCATGCGCCCTCCATCAGAAGCGCTGTACCGTCCCCATTCCAGAACACACTACAGAATGTACTGGCAGCAGCCACGAAAAGAAACTGCAACGTCACACAGATGAGGGAATTACCCACTTTGGACTCAGCAGTATTCAACGTGGAGTGTTTTAAAAAATTCGCATGCAACCAAGAATACTGGGAAGAATTTGCTGCCAGCCCTATTAGGATAACAACTGAGAATTTAACAACCTATGTTACTAAACTAAAAGGGCCAAAAGCAGCAGCGCTATTTGCAAAAACCCACAATCTGCTGCCACTGCAGGAAGTACCAATGGATAGGTTCACAGTAGATATGAAAAGGGACGTGAAGGTGACTCCTGGTACAAAGCACACAGAGGAAAGACCTAAGGTGCAGGTTATACAGGCGGCTGAACCCTTGGCGACAGCATACCTATGCGGGATTCACAGAGAGCTGGTTAGGAGGCTGAACGCCGTCCTCCTACCCAATGTACATACACTATTTGATATGTCTGCCGAGGATTTCGATGCCATCATAGCCGCACACTTTAAGCCAGGAGACACTGTTTTAGAAACGGACATAGCATCCTTTGACAAGAGCCAAGATGATTCACTTGCGCTTACTGCCTTGATGTTGTTAGAAGATTTAGGGGTGGATCACTCCCTGTTGGACTTGATAGAGGCCGCTTTTGGAGAGATTTCCAGCTGTCATCTACCGACAGGTACGCGCTTCAAGTTCGGCGCCATGATGAAATCTGGTATGTTCCTAACTCTGTTTGTCAACACATTGTTAAACATCACCATCGCTAGCCGCGTGCTGGAAGATCGTCTGACAAAATCCGCGTGCGCGGCCTTCATCGGCGACGACAACATAATACATGGAGTCGTCTCCGATGAATTGATGGCAGCCAGATGCGCCACTTGGATGAACATGGAAGTGAAGATCATAGATGCAGTTGTATCCTTGAAAGCCCCTTACTTTTGTGGAGGGTTTATACTGCACGATACTGTGACGGGAACAGCCTGCAGAGTGGCAGACCCGCTAAAAAGGCTATTCAAACTGGGCAAACCGCTAGCGGCAGGTGACGAACAAGATGAAGATAGAAGACGAGCGCTGGCTGACGAAGTGATCAGATGGCAACGAACAGGGCTAATTGATGAGTTGGAGAAAGCGGTATACTCTAGGTATGAAGTGCAGGGTATATCAGTTGTGGTAATGTCCATGGCCACCTTTGCAAGCTCCAGATCTAACTTCGAGAAGCTCAGAGGACCCNNNNNNNNNNNNNNNNNNNNNNNNNNNNNNNNNNNNNNNNNNNNNNNNNNNNNNNNNNNNNNNNNNNNNNNNNNNNNNNNNNNNNNNNNNNNNNNNNNNNNNNNNNNNNNNNNNNNNNNNNNNNNNNNNNNNNNNNNNNNNNNNNNNNNNNNNNNNNNNNNNNNNNNNNCAGTTAATAAACTGACAATGCGCGCGGTACCCCAACAGAAGCCACGCAGGAATCGGAAGAATAAGAAGCAAAAGCAAAAGCGACAGGCGCCACAAAACAACACAAACCAAAAGAAGCAGCCGCCTAAAAAGAAACCAGCTCAAAAGAAAAAGAAGCCGGGCCGCAGAGAGAGGATGTGCATGAAAATCGAAAATGATTGTATTTTTGAAGTCAAGTATGAAGGTAAGGTAACAGGTTACGCGTGCTTGGTGGGGGACAAAGTAATGAAACCAGCNNNNNNNNNNNNNNNNNNNNNNNNNNNNNNNNNNNNNNNNNNNNNNNNNNNNNNNNNNNNNNNNNNNNNNNNNNNNNNNNNNNNNNNNNNNNNNNNNNNNNNNNNNNNNNNNNNNNNNNNNNNNNNNNNNNNNNNNNNNNNNNNNNNNNNNNNNNNNNNNNNNNNNNNNNNNNNNNNNNNNNNNNNNNNNNNNNNNNNNNNNNNNNNNNNNNNNNNNNNNNNNNNNNNNNNNNNNNNNNNNNNNNNNNNNNNACGCGTGGTGGCCATAGTCTTAGGAGGAGCTAATGAAGGAGCCCGTACAGCCCTCTCGGTGGTGACCTGGAATAAAGACATTGTCACTAAAATCACCCCCGAGGGGGCCGAAGAGTGGAGTCTTGCCATCCCAGTCATGTGCCTGCTGGCAAATACCACGTTCCCCTGCTCCCAGCCCCCTTGCACTCCCTGCTGCTATGAAAGGGAACCAGAGGAAACCCTACGCATGCTTGAGGACAACGTCATGAGACCTGGGTACTATCAGCTGCTACAAGCATCCTTAACATGTTCTCCCCACCGTCAGCGACGCAGTACCAAGGACAACTTCAATGTCTATAAAGCCACAAGACCGTACTTAGCTCACTGTCCCGACTGTGGAGAAGGGCACTCGTGCCATAGTCCCGTAGCATTAGAACGCATCAGAAATGAAGCGACAGACGGGACGCTGAAAATCCAGGTNTCCTTGCAAATCGGAATAAAGACGGATGATAGCCACGATTGGACCAAGCTGCGTTACATGGACAACCACACGCCAGCGGACGCAGAGAGGGCGGGGCTATTTGTAAGAACATCAGCACCGTGCACGATTACTGGAACAATGGGACACTTCATCCTGACCCGATGTCCGAAAGGGGAAACTCTGACGGTGGGATTCACTGACAGTAGGAAGATCAGTCACTCATGTACGCACCCATTTCACCACGACCCTCCTGTGATAGGCCGGGAGAAATTCCATTCCCGACCGCAGCACGGTAAAGAGCTGCCTTGCAGCACGTACGTGCAGAGCACCGCCGCAACTACCGAGGAGATAGAGGTACACATGCCCCCAGACACCCCTGATCGCACATTGATGTCACAACAGTCCGGCAACGTAAAGATCACAGTTAATGGCCAGACGGTGCGGTACAAGTGTAATTGCGGTGGCTCAAATGAAGGACTAATAACTACAGACAAAGTGATTAATAACTGCAAAGTTGATCAATGTCATGCCGCGGTCACCAATCACAAAAAGTGGCAGTACAACTCCCCTCTGGTCCCGCGTAATGCTGAACTTGGGGACCGAAAAGGAAAAATCCACATCCCGTTTCCGCTGGCAAATGTAACATGCAGGGTGCCTAAAGCAAGGAACCCCACCGTGACGTACGGGAAAAACCAAGTCATCATGCTACTGTATCCCGACCACCCAACACTCCTGTCCTACCGGAACATGGGAGAAGAACCAAACTACCAAGAAGAGTGGGTGACGCATAAGAAGGAAGTCGTGCTAACCGTGCCGACTGAAGGGCTCGNNNNNNNNNNNNNNNNNNNNNNNNNNNNNNNNNNNNNNNNNNNNNNNNNNNNNNNNNNNNNNNNNNNNNNNNNNNNNNNNNNNNNNNNNNNNNNNNNNNNNNNNNNNNNNNNNNNNNNNNNNNNNNNNNNNNNNNNNNNNNNNNNNNNNNNNNNNNNNNNNNNNNNNNNNNTGGCAGTGGGGATGTGCATGTGTGCACGACGCAGATGCATCACACCGTACGAACTGACACCAGGAGCTACCGTCCCTTTCCTGCTTAGCCTAATATGCTGCATCAGAACAGCTAAAGCGGCCACATACCAAGAGGCTGCGGTATACCTGTGGAATGAGCAGCAACCTTTGTTTTGGCTACAAGCCCTTATTCCGCTGGCAGCCCTGATTGTCCTATGCAACTGTCTGAGACTCTTACCATGCTGCTGTAAAACGTTGGCTTTTTTAGCCGTAATGAGCGTCGGTGCCCACACTGTGAGCGCGTA----------------------------------------------------------------------------------------------------------------------------------------------------------------------------------------------------------------------------------------------------------------------------------------------------------------------------------------------------------------------------------------------------------------------------------------------------------------------------------------------------------------------------------------------------------------------------------------------------------------------------------------------------------------------------------------------------------------------------------------------------------------------------------------------------------------------------------------------------------------------------------------------------------------------------------------------------------------------------------------------------------------------------------------------------------------------------------------------------------------------------------------------------------------------------------------------------------------------------------------------------------------------------------------------------------------------------------------------------------------------
		</sequence>
		<sequence>
			<taxon idref="MK121896|Brazil|RR|Boa_Vista|2017-03-03"/>
			------------------------------------------------------------GCGTACCCCATGTTTGAGGTGGAACCCAGGCAGGTCACACCGAATGACCATGCTAATGCTAGAGCGTTCTCGCATCTAGCTATAAAACTAATAGAGCAGGAAATTGATCCCGACTCAACCATCCTGGACATCGGCAGTGCACCAGCAAGGAGGATGATGTCGGACAGGAAGTACCACTGCGTCTGCCCGATGCGCAGCGCAGAAGATCCCGAGAGACTCGCCAATTATGCGAGAAAGCTAGCATCTGCTGCAGGAAAAGTCCTGGACAGAAACATCTCTGGAAAGATCGGGGACTTACAAGCAGTAATGGCCGTGCCAGACACGGAGACGCCAACATTCTGCTTGCACACAGATGTCTCATGTAGACAGAGAGCAGACGTCGCGATATACCAAGACGTCTATGCTGTACACGCACCCACGTCGCTATACCACCAGGCGATTAAAGGGGTCCGAGTGGCGTACTGGGTAGGGTTCGACACAACCCCGTTCATGTACAATGCCATGGCGGGTGCCTACCCCTCATATTCGACAAACTGGGCAGACGAGCAGGTACTGAAGGCTAAGAACATAGGATTATGTTCAACAGACCTGACGGAAGGTAGACGAGGTAAATTGTCTATTATGAGAGGGAAGAAGCTAAAACCGTGTGACCGTGTGCTGTTCTCAGTAGGGTCAACGCTCTACCCGGAAAGCCGCAAGCTACTTAAGAGCTGGCACTTACCATCGGTGTTCCATCTAAAGGGCAAACTCAGCTTCACATGCCGCTGTGATACAGTGGTTTCGTGCGAGGGCTACGTCGTTAAGAGAATAACGATGAGCCCAGGCCTTTATGGAAAAACCACAGGGTATGCGGTAACCCACCACGCAGACGGATTCTTGATGTGCAAGACTACCGACACGGTTGACGGCGAAAGAGTGTCATTCTCGGTGTGTACATACGTGCCGGCGACCATTTGTGATCAAATGACCGGCATCCTTGCTACAGAAGTCACGCCGGAGGATGCACAGAAGCTGTTGGTGGGGCTGAACCAGAGAATAGTGGTTAACGGCAGAACGCAACGGAATACGAACACCATGAAAAACTATCTGCTTCCCGTGGTCGCCCAAGCCTTCAGTAAGTGGGCAAAGGAGTGCCGGAAAGACATGGAAGATGAAAAACTCCTGGGGGTCAGAGAAAGAACACTGACCTGCTGCTGTCTATGGGCATTCAAGAAGCAGAAAACACACACGGTCTACAAGAGGCCTGATACCCAGTCAATTCAGAAGGTTCAGGCCGAGTTTGACAGCTTTGTGGTACCGAGCCTGTGGTCGTCCGGGTTGTCAATCCCCTTGAGGACTAGAATCAAATGGTTGTTAAGCAAGGTGCCAAAAACCGACCTGATCCCATATAGCGGGGACGCCCAAGAAGCCCGGGACGCAGAAAAAGAAGCAGAGGAAGAACGAGAAGCAGAACTGACTCGTGAAGCCCTACCACCTCTACAGGCAGCACAGGAAGATGTTCAGGTCGAAATCGACGTGGAACAGCTTGAGGACAGAGCGGGTGCAGGAATAATAGAGACTCCTAGAGGAGCTATCAAAGTTACTGCCCAACCAACAGACCACGTCGTGGGAGAGTACCTGGTACTTTCCCCGCAGACCGTACTACGGAGCCAGAAGCTCAGCCTAATTCACGCTTTGGCGGAGCAAGTGAAGACGTGCACGCACAGCGGACGAGTAGGGAGGTACGCGGTCGAAGCGTACGACGGCCGAGTCCTAGTGCCCTCAGGCTATGCAATTTCGCCCGAAGACTTCCAGAGTCTAAGCGAAAGCGCAACGATGGTGTATAACGAAAGAGAGTTCGTAAACAGAAAGCTACACCACATTGCGATGCACGGACCAGCCCTGAACACCGACGAAGAGTCGTATGAGCTGGTGAGGGCAGAGAGGACAGAACACGAGTACGTCTACGATGTGGACCAGAGAAGATGCTGTAAGAAGGAAGAAGCTGCAGGACTGGTACTGGTGGGCGACTTGACTAATCCGCCCTACCACGAATTCGCATATGAAGGGCTAAAAATTCGCCCTGCCTGCCCATACAAAATTGCAGTCATAGGAGTCTTCGGAGTACCAGGATCCGGCAAGTCAGCTATTATCAAGAACCTAGTTACCAGGCAAGACCTGGTGACTAGCGGAAAGAAAGAAAACTGCCAAGAAATCACCACCGACGTGATGAGACAGAGAGGTCTAGAGATATCTGCACGTACGGTTGACTCGCTGCTCTTGAATGGATGCAACAGGCCAGTCGACGTGTTGTACGTAGACGAGGCGTTTGCGTGCCACTCTGGAACGTTACTTGCTTTGATCGCCTTGGTTAGACCAAGGCAGAAAGTTGTACTCTGTGGTGACCCGAAGCAGTGCGGCTTCTTCAATATGATGCAGATGAAAGTCAACTATAATCACAACATCTGCACCCAAGTGTACCACAAAAGTATCTCCAGGCGGTGTACACTGCCTGTGACCGCCATTGTGTCATCGTTGCATTACGAAGGCAAAATGCGCACTACGAATGAGTACAACAAGCCGATTGTAGTGGACACTACAGGCTCAACAAAACCTGACCCTGGAGATCTCGTGTTAACGTGCTTCAGAGGGTGGGTTAAACAACTGCAAATTGACTATCGTGGATACGAGGTCATGACAGCAGCCGCATCCCAAGGGTTAACCAGAAAAGGAGTTTATGCAGTTAGGCAAAAAGTTAATGAAAACCCGCTCTATGCATCAACGTCAGAGCACGTCAACGTACTCCTAACACGTACGGAAGGTAAACTGGTATGGAAGACACTTTCCGGTGACCCGTGGATAAAGACGCTGCAGAACCCACCGAAAGGAAACTTCAAAGCAACTATCAAGGAGTGGGAGGTGGAGCATGCATCAATAATGGCGGGCATCTGCAGTCACCAAATGACCTTTGATACATTCCAAAACAAAGCCAATGTTTGTTGGGCTAAGAGCTTGGTCCCTATCCTCGAAACAGCGGGGATAAAACTAAATGATAGGCAGTGGTCCCAGATAATTCAAGCCTTCAAAGAAGATAAAGCATACTCACCTGAAGTAGCCCTGAATGAAATATGCACGCGCATGTATGGGGTGGATTTAGACAGTGGGCTATTTTCTAAACCATTGGTGTCTGTGTATTACGCGGATAACCACTGGGATAATAGGCCTGGAGGGAAGATGTTCGGATTCAACCCCGAGGCAGCATCCATTCTAGAAAGAAAGTATCCATTCACAAAAGGGAAGTGGAACATCAACAAGCAGATCTGCGTGACCACCAGGAGGATAGAGGACTTTAACCCTACCACCAATATTATACCGGCCAATAGGAGACTACCACACTCATTAGTGGCCGAACACCGCCCAGTAAAAGGGGAAAGAATGGAATGGCTGGTTAATAAGATAAACGGCCACCACGTGCTCCTGGTCAGTGGCTATAATCTTGTACTGCCTACTAAGAGAGTCACTTGGGTAGCGCCACTAGGTGTCCGCGGAGCGGACTACACATACAACCTAGAGTTGGGTCTGCCAGCAACGCTTGGCAGGTATGACCTAGTGGTCATAAACATCCACACACCTTTTCGCATACACCATTACCAACAGTGCGTAGACCACGCAATGAAACTGCAAATGCTCGGGGGTGACTCATTGAGACTGCTCAAACCGGGTGGCTCTCTATTGATCAGAGCATACGGTTACGCAGATAGAACCAGTGAACGAGTCATCTGCGTGTTGGGACGCAAGTTCAGATCGTCTAGAGCGTTGAAACCACCATGTGTCACCAGCAACACTGAGATGTTTTTCCTATTCAGCAACTTTGACAATGGCAGAAGGAATTTCACAACTCATGTCATGAATAATCAACTGAATGCAGCCTTTGTAGGACAGGCCACCCGAGCAGGATGTGCACCGTCGTACCGGGTAAAACGCATGGACATCGCGAAGAACGATGAAGAGTGCGTAGTTAACGCCGCTAACCCTCGCGGGTTACCGGGTGACGGTGTTTGCAAGGCAGTATACAAAAAATGGCCGGAGTCCTTTAAGAATAGTGCAACACCAGTGGGAACCGCAAAAACAGTCATGTGCGGTACGTATCCAGTAATCCACGCCGTTGGACCGAACTTCTCTAATTATTTGGAATCTGAAGGGGACCGGGAATTGGCAGCTGCCTATCGAGAAGTCGCAAAGGAAGTAACTAGACTGGGAGTAAATAGTGTAGCTATACCTCTCCTCTCCACAGGTGTATACTCAGGAGGGAAAGATAGGCTGACCCAGTCACTGAACCACCTCTTCACAGCCATGGACTCGACGGATGCAGACGTGGTCATCTACTGTCGCGACAAAGAATGGGAGAAGAAAATATCCGAGGCCATACAGATGCGGACTCAAGTGGAGTTGCTGGATGAGCACATCTCCATAGACTGCGATATTGTTCGCGTGCACCCTGACAGCAGCTTGGCAGGCAGAAAAGGATACAGCACCACGGAAGGCGCACTGTACTCATATCTAGAAGGGACTCGTTTTCACCAGACGGCAGTGGACATGGCAGAGATATATACTATGTGGCCAAAGCAAATAGAGGCCAACGAGCAAGTCTGCCTATATGCCCTGGGGGAAAGTATTGAATCGATCAGGCAGAAATGCCCGGTGGATGATGCAGATGCATCGTCTCCTCCAAAAACTGTCCCGTGCCTTTGCCGTTACGCCATGACTCCGGAACGCGTCACCCGACTTCGCATGAACCACGTCACAAGTATAATTGTGTGTTCCTCGTTTCCCCTTCCAAAGTACAAAATAGAAGGAGTGCAAAAAGTCAAATGCTCTAAGGTAATGCTATTTGACCACAACGTGCCATCACGCGTAAGTCCAAGGGAATATAGATCTTCCCCGGAGGCTGCACAGGAAGCGAGTACAACCACGTCACTGACGCATAGCCAATTCGACCTAAGCGTTGACGGCGAGATACTACCCGTCCCGTCAGATCTGGATGCTGACGCCCCAGCCCTAGAACCAGCTCTAGACGACAGGGCGACACACACGTTGCCATCCACAACCGGAAACCTTGCGGCCGTGTCTGACTGGGTAATGAGCACCGTACCTGTCGCGCCGCCCAGAAGAAGGCGAGGGAGAAACCTGACTGTGACATGCGACGAGAGAGAAGGGAACATAACACCCATGGCTAGCGTCCGATTCTTTAGGGCAGAGCTGCGTCCGGTCGTACAAGAAACAGCGGAGACGCGTGACACAGCAATGTCTCTTCAGGCACCGCCGAGTACCGCCACGGAACTGAATCATCCGCCGATCTCCTTCGGAGCACCAAGCGAGACGTTCCCCATTACATTTGGGGACTTTAACGAAGGAGAAATCGAAAGCTTGTCTTCTGAGCTGCTAACTTTCGGAGACTTCCTACCCGGAGAAGTGGATGACTTGACAGATAGCGACTGGTCCACGTGCTCAGACACGGACGACGAGTTATGACTAGACAGGGCAGGTGGGTATATATTCTCGTCGGACACCGGTCCAGGTCATTTACAACAGAAGTCAGTACGCCAGTCAGTGCTGCCGGTGAACACCCTGGAGGAAGTCCACGAGGAGAAGTGTTACCCACCTAAGTTGGATGAAGTAAAGGAGCAACTATTACTTAAGAAACTCCAGGAGAGTGCATCCATGGCCAACAGAAGCAGGTACCAGTCGCGCAAAGTAGAAAACATGAAAGCAACAATCATCCAGAGACTAAAGAGAGGCTGTAGACTATACTTAATGTCAGAGACCTCAAAAGTCCCTACTTACCGGACCACATATCCGGCGCCTGTGTACTCGCCTCCGATCAACGTCCGACTGTCCAACCCCGAGTCCGCAGTGGCAGCATGCAATGAGTTCCTAGCTAGAAACTATCCAACTGTCTCATCATACCAAATTACCGACGAGTATGATGCATATTTAGACATGGTGGACGGGTCGGAGAGTTGCCTGGATCGAGCGACATTCAATCCGTCAAAACTTAGGAGCTACCCGAAACAGCACGCTTACCATGCGCCCTCCATCAGAAGCGCTGTACCGTCCCCATTCCAGAACACACTACAGAATGTACTGGCAGCAGCCACGAAAAGAAACTGCAACGTCACACAGATGAGGGAATTACCCACTTTGGACTCAGCAGTATTCAACGTGGAGTGTTTTAAAAAATTCGCATGCAACCAAGAATACTGGGAAGAATTTGCTGCCAGCCCTATTAGGATAACAACTGAGAATTTAACAACCTATGTTACTAAACTAAAAGGGCCAAAAGCAGCAGCGCTATTTGCAAAAACCCACAATCTGCTGCCACTGCAGGAAGTACCAATGGATAGGTTCACAGTAGATATGAAAAGGGACGTGAAGGTGACTCCTGGTACAAAGCACACAGAGGAAAGACCTAAGGTGCAGGTTATACAGGCGGCTGAACCCTTGGCGACAGCATACCTATGCGGGATTCACAGAGAGCTGGTTAGGAGGCTGAACGCCGTCCTCCCACCCAATGTACATACACTATTTGATATGTCTGCCGAGGATTTCGATGCCATCATAGCCGCACACTTTAAGCCAGGAGACACTGTTTTAGAAACGGACATAGCCTCCTTTGACAAGAGCCAAGATGATTCACTTGCGCTTACTGCCTTGATGTTGTTAGAAGATTTAGGGGTGGATCACTCCCTGTTGGACTTGATAGAGGCCGCTTTTGGAGAGATTTCCAGCTGTCATCTACCGACAGGTACGCGCTTCAAGTTCGGCGCCATGATGAAATCTGGTATGTTCCTAACTCTGTTTGTCAACACATTGCTAAACATCACCATCGCTAGCCGCGTGCTGGAAGATCGTCTGACAAAATCCGCGTGCGCGGCCTTCATCGGCGACGACAACATAATACATGGAGTCGTCTCCGATGAATTGATGGCAGCCAGATGCGCCACTTGGATGAACATGGAAGTGAAGATCATAGATGCAGTTGTATCCTTGAAAGCCCCTTACTTTTGTGGAGGGTTTATACTGCACGATACTGTGACGGGAACAGCCTGCAGAGTGGCAGACCCGCTAAAAAGGCTATTCAAACTGGGCAAACCGCTAGCGGCAGGTGACGAACAAGATGAAGATAGAAGACGAGCGCTGGCTGACGAAGTGATCAGATGGCAACGAACAGGGCTAATTGATGAGTTGGAGAAAGCGGTATACTCTAGGTATGAAGTGCAGGGTATATCAGTTGTGGTAATGTCCATGGCCACCTTTGCAAGCTCCAGATCTAACTTCGAGAAGCTCAGAGGACCCGTCATAACTTTGTACGGCGGTCCTAAATAGATGGAGTACATCCCAACCCAAACTTTTTACAATAGGAGGTACCAGCCTCGACCCTGGACTCCGCGCCCCACTATCCAAGTAATCAGGCCCAGACCGCGCCCTCAGAGGCAAGCCGGGCAACTTGCCCAGCTGATCTCAGCAGTTAATAAACTGACAATGCGCGCGGTACCCCAACAGAAGCCACGCAGGAATCGGAAGAATAAGAAGCAAAAGCAAAAGCGACAGGCGCCACAAAACAACACAAACCAAAAGAAGCAGCCGCCTAAAAAGAAACCAGCTCAAAAGAAAAAGAAGCCGGGCCGCAGAGAGAGGATGTGCATGAAAATCGAAAATGATTGTATTTTTGAAGTCAAGTATGAAGGTAAGGTAACAGGTTACGCGTGCTTGGTGGGGGACAAAGTAATGAAACCAGCACACGTAAAGGGGACCATCGATAACGCGGACCTGGCCAAACTGGCCTTTAAGCGGTCATCTAAGTATGACCTTGAATGCGCGCAGATACCCGTGCACATGAAGTCCGACGCTTCGAAGTTCACCCATGAGAAACCAGAGGGGTACTACAACTGGCACCACGGAGCAGTACAGTACTCAGGAGGCCGGTTCACCATCCCCACAGGTGCTGGCAAACCAGGGGACAGCGGCAGACCGATCTTCGACAACAAGGGACGCGTGGTGGCCATAGTCTTAGGAGGAGCTAATGAAGGAGCCCGTACAGCCCTCTCGGTGGTGACCTGGAATAAAGACATTGTCACTAAAATCACCCCCGAGGGGGCCGAAGAGTGGAGTCTTGCCATCCCAGTCATGTGCCTGCTGGCAAATACCACGTTCCCCTGCTCCCAGCCCCCCTGCACTCCCTGCTGCTATGAAAGGGAACCAGAGGAAACCCTACGCATGCTTGAGGACAACGTCATGAGACCTGGGTACTATCAGCTGCTACAAGCATCCTTAACATGTTCTCCCCACCGTCAGCGACGCAGTACCAAGGACAACTTCAATGTCTATAAAGCCACAAGACCGTACTTAGCTCACTGTCCCGACTGTGGAGAAGGGCACTCGTGCCATAGTCCCGTAGCATTAGAACGCATCAGAAATGAAGCGACAGACGGGACGCTGAAAATCCAGGTCTCCTTGCAAATCGGAATAAAGACGGATGATAGCCACGATTGGACCAAGCTGCGTTACATGGACAACCACACGCCAGCGGACGCAGAGAGGGCGGGGCTATTTGTAAGAACATCAGCACCGTGCACGATTACTGGAACAATGGGACACTTCATCCTGACCCGATGTCCGAAAGGGGAAACTCTGACGGTGGGATTCACTGACAGTAGGAAGATCAGTCACTCATGTACGCACCCATTTCACCACGACCCTCCTGTGATAGGCCGGGAGAAATTCCATTCCCGACCGCAGCACGGTAAAGAGCTGCCTTGCAGCACGTACGTGCAGAGCACCGCCGCAACTACCGAGGAGATAGAGGTACACATGCCCCCAGACACCCCTGATCGCACATTGATGTCACAACAGTCCGGCAACGTAAAGATCACAGTTAATGGCCAGACGGTGCGGTACAAGTGTAATTGCGGTGGCTCAAATGAAGGACTAATAACTACAGACAAAGTGATTAATAACTGCAAAGTTGATCAATGTCATGCCGCGGTCACCAATCACAAAAAGTGGCAGTACAACTCCCCTCTGGTCCCGCGTAATGCTGAACTTGGGGACCGAAAAGGAAAAATCCACATCCCGTTTCCGCTGGCAAATGTAACATGCAGGGTGCCTAAAGCAAGGAACCCCACCGTGACGTACGGGAAAAACCAAGTCATCATGCTACTGTATCCCGACCACCCAACACTCCTGTCCTACCGGAACATGGGAGAAGAACCAAACTACCAAGAAGAGTGGGTGACGCATAAGAAGGAAGTCGTGCTAACCGTGCCGACTGAAGGGCTCGAGGTCACGTGGGGTAACAACGAGCCGTATAAGTATTGGCCGCAGTTATCTACAAACGGTACAGCCCATGGCCACCCGCATGAGATAATTCTGTATTATTATGAGCTGTACCCTACTATGACTGTAGTAGTTGTGTCGGTGGCCTCGTTCGTACTCCTGTCGATGGTGGGTGTGGCAGTGGGGATGTGCATGTGTGCACGACGCAGATGCATCACACCGTACGAACTGACACCAGGAGCTACCGTCCCTTTCCTGCTTAGCCTAATATGCTGCATCAGAACAGCTAAAGCGGCCACATACCAAGAGGCTGCGGTATACCTGTGGAATGAGCAGCAACCTTTGTTTTGGCTACAAGCCCTTATTCCGCTGGCAGCCCTGATTGTCCTATGCAACTGTCTGAGACTCTTACCATGCTGCTGTAAAACGTTGGCTTTTTTAGCCGTACTGAGCGTCGGTGCCCACACTGTGAGCGCGTACGAACACGTAACAGTGATCCCGAACACGGTGGGAGTACCGTATAAGACTCTAGTCAATAGACCGGGCTACAGTCCCATGGTATTGGAGATGGAACTACTGTCAGTCACTTTGGAGCCAACGCTATCGCTTGATTACATCACGTGCGAGTACAAAACCGTTATCCCGTCTCCGTACGTGAAATGCTGCGGTACAGCAGAGTGCAAGGACAAAAACCTACCTGACTACAGCTGTAAGGTCTTCACCGGCGTCTACCCATTTATGTGGGGCGGAGCCTA----------------------------------------------------------------------------------------------------------------------------------------------------------------------------------------------------------------------------------------------------------------------------------------------------------------------------------------------------------------------------------------------------------------------------------------------------------------------------------------------------------------------------------------------------------------------------------------------------------------------------------------------------------------------------------------------------------------------------------------------------------------------------------------------------------------------------------------------------------------------------------------------------------------------------------------------------------------------------------------------------------------------------------------------------------------------------------
		</sequence>
		<sequence>
			<taxon idref="MK121895|Brazil|AM|Manaus|2017-03-20"/>
			------------------------------------------------------------GCGTACCCCATGTTTGAGGTGGAACCCAGGCAGGTCACACCGAATGACCATGCTAATGCTAGAGCGTTCTCGCATCTAGCTATAAAACTAATAGAGCAGGAAATTGATCCCGACTCAACCATCCTGGACATCGGCAGTGCACCAGCAAGGAGGATGATGTCGGACAGGAAGTACCACTGCGTCTGCCCGATGCGCAGCGCAGAAGACCCCGAGAGACTCGCCAATTATGCGAGAAAGCTAGCATCTGCTGCAGGAAAAGTCCTGGACAGAAACATCTCTGGAAAGATCGGGGACTTACAAGCAGTAATGGCCGTGCCAGACACGGAGACGCCAACATTCTGCTTGCACACAGATGTCTCATGTAGACAGAGAGCAGACGTCGCGATATACCAAGACGTCTATGCTGTACACGCACCCACGTCGCTATACCACCAGGCGATTAAAGGGGTCCGAGTGGCGTACTGGGTAGGGTTCGACACAACCCCGTTCATGTACAATGCCATGGCGGGTGCCTACCCCTCATATTCGACAAACTGGGCAGACGAGCAGGTACTGAAGGCTAAGAACATAGGATTATGTTCAACAGACCTGACGGAAGGTAGACGAGGTAAATTGTCTATTATGAGAGGGAAGAAGCTAAAACCGTGTGACCGTGTGCTGTTCTCAGTAGGGTCAACGCTCTACCCGGAAAGCCGCAAGCTACTTAAGAGCTGGCACTTACCATCGGTGTTCCATCTAAAGGGCAAACTCAGCTTCACATGCCGCTGTGACACAGTGGTTTCGTGCGAGGGCTACGTCGTTAAGAGAATAACGATGAGCCCAGGCCTTTATGGAAAAACCACAGGGTATGCGGTAACCCACCACGCAGACGGATTCTTGATGTGCAAGACTACCGACACGGTTGACGGCGAAAGAGTGTCATTCTCGGTGTGCACATACGTGCCGGCGACCATTTGTGATCAAATGACCGGCATCCTTGCTACAGAAGTCACGCCGGAGGATGCACAGAAGCTGTTGGTGGGGCTGAACCAGAGAATAGTGGTTAACGGCAGAACGCAACGGAATACGAACACCATGAAAAACTATCTGCTTCCCGTGGTCGCCCAAGCCTTCAGTAAGTGGGCAAAGGAGTGCCGGAAAGACATGGAAGATGAAAAACTCCTGGGGGTCAGAGAAAGAACACTGACCTGCTGCTGTCTATGGGCATTCAAGAAGCAGAAAACACACACGGTCTACAAGAGGCCTGATACCCAGTCAATTCAGAAGGTTCAGGCCGAGTTTGACAGCTTTGTGGTATCGAGCCTGTGGTCGTCCGGGTTGTCAATCCCCTTGAGGACTAGAATCAAATGGTTGTTAAGCAAGGTGCCAAAAACCGACCTGATCCCATATAGCGGGGACGCCCAAGAAGCCCGGGACGCAGAAAAAGAAGCAGAGGAAGAACGAGAAGCAGAACTGACTCGTGAAGCCCTACCACCTCTACAGGCAGCACAGGAAGATGTTCAGGTCGAAATCGACGTGGAACAGCTTGAGGACAGAGCGGGTGCAGGAATAATAGAGACTCCTAGAGGAGCTATCAAAGTTACTGCCCAACCAACAGACCACGTCGTGGGAGAGTACCTGGTACTTTCCCCGCAGACCGTACTACGGAGCCAGAAGCTCAGCCTAATTCACGCTTTGGCGGAGCAAGTGAAGACGTGCACGCACAGCGGACGAGCAGGGAGGTACGCGGTCGAAGCGTACGACGGCCGAGTCCTAGTGCCCTCAGGCTATGCAATCTCGCCTGAAGACTTCCAGAGTCTAAGCGAAAGCGCAACGATGGTGTATAACGAAAGAGAGTTCGTAAACAGAAAGCTACACCACATTGCGATGCACGGACCAGCCCTGAACACCGACGAAGAGTCGTATGAGCTGGTGAGGGCAGAGAGGACAGAACACGAGTACGTCTACGATGTGGACCAGAGAAGATGCTGTAAGAAGGAAGAAGCTGCAGGACTGGTACTGGTGGGCGACTTGACTAATCCGCCCTACCACGAATTCGCATATGAAGGGCTAAAAATCCGCCCTGCCTGCCCATACAAAATTGCAGTCATAGGAGTCTTCGGAGTACCAGGATCTGGCAAGTCAGCTATTATCAAGAACCTAGTTACCAGGCAAGACCTGGTGACTAGCGGAAAGAAAGAAAACTGCCAAGAAATCACCACCGACGTGATGAGACAGAGAGGTCTAGAGATATCTGCACGTACGGTTGACTCGCTGCTCTTGAATGGATGCAACAGGCCAGTCGACGTGTTGTACGTAGACGAGGCGTTTGCGTGCCACTCTGGAACGTTACTTGCTTTGATCGCCTTGGTTAGACCAAGGCAGAAAGTTGTACTCTGTGGTGACCCGAAGCAGTGCGGCTTCTTCAATATGATGCAGATGAAAGTCAACTATAATCACAACATCTGCACCCAAGTGTACCACAAAAGTATCTCCAGGCGGTGTACACTGCCTGTGACCGCCATTGTGTCATCGTTGCATTACGAAGGCAAAATGCGCACTACGAATGAGTACAACAAGCCGATTGTAGTGGACACTACAGGCTCAACAAAACCTGACGCTGGAGATCTCGTGTTAACGTGCTTCAGAGGGTGGGTTAAACAACTGCAAATTGACTATCGTGGATACGAGGTCATGACAGCAGCCGCATCCCAAGGGTTAACCAGAAAAGGAGTTTATGCAGTTAGGCAAAAAGTTAATGAAAACCCGCTCTATGCATCAACGTCAGAGCACGTCAACGTACTCCTAACGCGTACGGAAGGTAAACTGGTATGGAAGACACTTTCCGGTGACCCGTGGATAAAGACGCTGCAGAACCCACCGAAAGGAAACTTCAAAGCAACTATCAAGGAGTGGGAGGTGGAGCATGCATCAATAATGGCGGGCATCTGCAGTCACCAAATGACCTTTGATACATTCCAAAACAAAGCCAATGTTTGTTGGGCTAAGAGCTTGGTCCCTATCCTCGAAACAGCGGGGATAAAACTAAATGATAGGCAGTGGTCCCAGATAATTCAAGCCTTCAAAGAAGATAAAGCATACTCACCTGAAGTAGCCCTGAATGAAATATGCACGCGCATGTATGGGGTGGATTTAGACAGTGGGCTATTTTCTAAACCATTGGTGTCTGTGTATTACGCGGATAACCACTGGGATAATAGGCCTGGAGGGAAGATGTTCGGATTCAACCCCGAGGCAGCATCCATTCTAGAAAGAAAGTATCCATTCACAAAAGGGAAGTGGAACATCAACAAGCAGATCTGCGTGACCACCAGGAGGATAGAAGACTTTAACCCTACCACCAATATTATACCGGCCAATAGGAGACTACCACACTCATTAGTGGCCGAACACCACCCAGTAAAAGGGGAAAGAATGGAATGGCTGGTTAATAAGATAAACGGCCACCACGTGCTCCTGGTCAGTGGCTATAATCTTGTACTGCCTACTAAGAGAGTCACTTGGGTAGCGCCACTAGGTGTCCGCGGAGCGGACTACACATACAACCTAGAGTTGGGTCTGCCAGCAACGCTTGGCAGGTATGACCTAGTGGTCATAAACATCCACACACCTTTTCGCATACACCATTACCAACAGTGCGTAGACCACGCAATGAAACTGCAAATGCTCGGGGGTGACTCATTGAGACTGCTCAAACCGGGTGGCTCTCTATTGATCAGAGCATATGGTTACGCAGATAGAACCAGTGAACGAGTCATCTGCGTGTTGGGACGCAAGTTCAGATCGTCTAGAGCGTTGAAACCACCATGTGTCACCAGCAACACTGAGATGTTTTTCCTATTCAGCAACTTTGACAATGGCAGAAGGAATTTCACAACTCATGTCATGAATAATCAACTGAATGCAGCCTTTGTAGGACAGGCCACCCGAGCAGGATGTGCACCGTCGTACCGGGTAAAACGCATGGACATCGCGAAGAACGATGAAGAGTGCGTAGTTAACGCCGCTAACCCTCGCGGGTTACCGGGTGACGGTGTTTGCAAGGCAGTATACAAAAAATGGCCGGAGTCCTTTAAGAATAGTGCAACACCAGTGGGAACCGCAAAAACAGTCATGTGCGGTACGTATCCAGTAATCCACGCCGTTGGACCGAACTTCTCTAATTATTTGGAATCTGAAGGGGACCGGGAATTGGCAGCTGCCTATCGAGAAGTCGCAAAGGAAGTAACTAGACTGGGAGTAAATAGTGTAGCTATACCTCTCCTCTCCACAGGTGTATACTCAGGAGGGAAAGATAGGCTGACCCAGTCACTAAACCACCTCTTCACAGCCATGGACTCGACGGATGCAGACGTGGTCATCTACTGTCGCGACAAAGAATGGGAGAAGAAAATATCCGAGGCCATACAGATGCGGACTCAAGTGGAGTTGCTGGATGAGCACATCTCCATAGACTGCGATATTGTTCGCGTGCACCCTGACAGCAGCTTGGCAGGCAGAAAAGGATACAGCACCACGGAAGGCGCACTGTACTCATACCTAGAAGGGACTCGTTTTCACCAGACGGCAGTGGACATGGCAGAGATATATACTATGTGGCCAAAGCAAACAGAGGCCAACGAGCAAGTCTGCCTATATGCCCTGGGGGAAAGTATTGAATCGATCAGGCAGAAATGCCCGGTGGATGATGCAGATGCATCGTCTCCTCCAAAAACTGTCCCGTGCCTTTGCCGTTACGCCATGACTCCGGAACGCGTCACCCGACTTCGCATGAACCACGTCACAAGTATAATTGTGTGTTCCTCGTTTCCCCTTCCAAAGTACAAAATAGAAGGAGTGCAAAAAGTCAAATGCTCTAAGGTAATGCTGTTTGACCACAACGTGCCATCACGCGTAAGTCCAAGGGAATATAGATCTTCCCCAGAGGCTGCACAGGAAGCGAGTACAACCACGTCACTGACGCATAGCCAATTCGACCTAAGCGTTGACGGCGAGATACTACCCGTCCCGTCAGATCTGGATGCTGACGCCCCAGCCCTAGAACCAGCTCTAGACGACAGGGCGACACACACGTTGCCATCCACAACCGGAAACCTTGCGGCCGTGTCTGACTGGGTAATGAGCACCGTACCTGTCGCGCCGCCCAGAAGAAGGCGAGGGAGAAACCTGACTGTGACATGCGACGAGAGAGAAGGGAACATAACACCCATGGCTAGCGTCCGATTCTTTAGGGCAGAGCTGCGTCCGGTCGTACAAGAAACAGCGGAGACGCGTGACACAGCAATGTCTCTTCAGGCACCGCCGAGTACCGCCACGGAACTGAATCATCCGCCGATCTCCTTCGGAGCACCAAGCGAGACGTTCCCCATTACATTTGGGGACTTCAACGAAGGAGAAATCGAAAGCTTGTCTTCTGAGCTGCTAACTTTCGGAGACTTCCTACCCGGAGAAGTGGATGACTTGACAGATAGCGACTGGTCCACGTGCTCAGACACGGACGACGAGTTATGACTAGACAGGGCAGGTGGGTATATATTCTCGTCGGACACCGGTCCAGGTCATTTACAACAGAAGTCAGTACGCCAGTCAGTGCTGCCGGTGAACACCCTGGAGGAAGTCCACGAGGAGAAGTGTTACCCACCTAAGTTGGATGAAGTAAAGGAGCAACTATTACTTAAGAAACTCCAGGAGAGTGCATCCATGGCCAACAGAAGCAGGTACCAGTCGCGCAAAGTAGAAAACATGAAAGCAACAATCATCCAGAGACTAAAGAGAGGCTGTAGACTATACTTAATGTCAGAGACCTCAAAAGTCCCTACTTACCGGACCACATATCCGGCGCCTGTGTACTCGCCTCCGATCAACGTCCGACTGTCCAACCCCGAGTCCGCAGTGGCAGCATGCAATGAGTTCCTAGCTAGAAACTATCCAACTGTCTCATCATACCAAATTACCGACGAGTATGATGCATATTTAGACATGGTGGACGGGTCGGAGAGTTGCCTGGATCGAGCGACATTCAATCCGTCAAAACTTAGGAGCTACCCGAAACAGCACGCTTACCATGCGCCCTCCATCAGAAGCGCTGTACCGTCCCCATTCCAGAACACACTACAGAATGTACTGGCAGCAGCCACGAAAAGAAACTGCAACGTCACACAGATGAGGGAATTACCCACTTTGGACTCAGCAGTATTCAACGTGGAGTGTTTTAAAAAATTCGCATGCAACCAAGAATACTGGGAAGAATTTGCTGCCAGCCCTATTAGGATAACAACTGAGAATTTAACAACCTATGTTACTAAACTAAAAGGGCCAAAAGCAGCAGCGCTATTTGCAAAAACCCACAATCTGCTGCCACTGCAGGAAGTACCAATGGATAGGTTCACAGTAGATATGAAAAGGGACGTGAAGGTGACTCCTGGTACAAAGCACACAGAGGAAAGACCTAAGGTGCAGGTTATACAGGCGGCTGAACCCTTGGCGACAGCATACCTATGTGGGATTCACAGAGAGCTGGTTAGGAGGCTGAACGCCGTCCTCCTACCCAATGTACATACACTATTTGATATGTCTGCCGAGGATTTCGATGCCATCATAGCCGCACACTTTAAGCCAGGAGACACTGTTTTAGAAACGGACATAGCCTCCTTTGACAAGAGCCAAGATGATTCACTTGCGCTTACTGCCTTGATGTTGTTAGAAGATTTAGGGGTGGATCACTCCCTGTTGGACTTGATAGAGGCCGCTTTTGGAGAGATTTCCAGCTGTCATCTACCGACAGGTACGCGCTTCAAGTTCGGCGCCATGATGAAATCTGGTATGTTCCTAACTCTGTTCGTCAACACATTGCTAAACATCACCATCGCTAGCCGCGTGCTGGAAGATCGTCTGACAAAATCCGCGTGCGCGGCCTTCATCGGCGACGACAACATAATACATGGAGTCGTCTCCGATGAATTGATGGCAGCCAGATGCGCCACTTGGATGAACATGGAAGTGAAGATCATAGATGCAGTTGTATCCTTGAAAGCCCCTTACTTTTGTGGAGGGTTTATACTGCACGATACTGTGACGGGAACAGCCTGCAGAGTGGCAGACCCACTAAAAAGGCTATTCAAACTGGGCAAACCGCTAGCGGCAGGTGACGAACAAGATGAAGATAGAAGACGAGCGCTGGCTGACGAAGTGATCAGATGGCAACGAACAGGGCTAATTGATGAGTTGGAGAAAGCGGTATACTCTAGGTATGAAGTGCAGGGTATATCAGTTGTGGTAATGTCCATGGCCACCTTTGCAAGCTCCAGATCTAACTTCGAGAAGCTCAGAGGACCCGTCATAACTTTGTACGGCGGTCCTAAATAGATGGAGTACATCCCAACCCAAACTTTTTACAATAGGAGGTACCAGCCTCGACCCTGGACTCCGCGCCCCACTATCCAAGTAATCAGGCCCAGACCGCGCCCTCAGAGGCAAGCCGGGCAACTTGCCCAGCTGATCTCAGCAGTTAATAAACTGACAATGCGCGCGGTACCCCAACAGAAGCCACGCAGGAATCGGAAGAATAAGAAGCAAAAGCAAAAGCGACAGGCGCCACAAAACAACACAAACCAAAAGAAGCAGCCGCCTAAAAAGAAACCAGCTCAAAAGAAAAAGAAGCCGGGCCGCAGAGAGAGGATGTGCATGAAAATCGAAAATGATTGTATTTTTGAAGTCAAGTATGAAGGTAAGGTAACAGGTTACGCGTGCTTGGTGGGGGACAAAGTAATGAAACCAGCACACGTAAAGGGGACCATCGATAACGCGGACCTGGCCAAACTGGCCTTTAAGCGGTCATCTAAGTATGACCTTGAATGCGCGCAGATACCCGTGCACATGAAGTCCGACGCTTCGAAGTTCACCCATGAGAAACCAGAGGGGTACTACAACTGGCACCACGGAGCAGTACAGTACTCAGGAGGCCGGTTCACCATCCCCACAGGTGCTGGCAAACCAGGGGACAGCGGCAGACCGATCTTCGACAACAAGGGACGCGTGGTGGCCATAGTCTTAGGAGGAGCTAATGAAGGAGCCCGTACAGCCCTCTCGGTGGTGACCTGGAATAAAGACATTGTCACTAAAATCACCCCCGAGGGGGCCGAAGAGTGGAGTCTTGCCATCCCAGTCATGTGCCTGCTGGCAAATACCACGTTCCCCTGCTCCCAGCCCCCTTGCACTCCCTGCTGCTATGAAAGGGAACCAGAGGAAACCCTACGCATGCTTGAGGACAACGTCATGAGACCTGGGTACTATCAGCTGCTACAAGCATCCTTAACATGTTCTCCCCACCGTCAGCGACGCAGTACCAAGGACAACTTCAATGTCTATAAAGCCACAAGACCGTACTTAGCTCACTGTCCCGACTGTGGAGAAGGGCACTCGTGCCATAGTCCCGTAGCATTAGAACGCATCAGAAATGAAGCGACAGACGGGACGCTGAAAATCCAGGTCTCCTTGCAAATCGGAATAAAGACGGATGATAGCCACGATTGGACCAAGCTGCGTTACATGGACAACCACACGCCAGCGGACGCAGAGAGGGCGGGGCTATTTGTAAGAACATCAGCACCGTGCACGATTACTGGAACAATGGGACACTTCATCCTGACCCGATGTCCGAAAGGGGAAACTCTGACGGTGGGATTCACTGACAGTAGGAAGATCAGTCACTCATGTACGCACCCATTTCACCATGACCCTCCTGTGATAGGCCGGGAGAAATTCCATTCCCGACCGCAGCACGGTAAAGAGCTGCCTTGCAGCACGTACGTGCAGAGCACCGCCGCAACTACCGAGGAGATAGAGGTACACATGCCCCCAGACACCCCTGATCACACATTGATGTCACAACAGTCCGGCAACGTAAAGATCACAGTTAATGGCCAGACGGTGCGGTACAAGTGTAATTGCGGTGGCTCAAATGAAGGACTAATAACTACAGACAAAGTGATTAATAACTGCAAAGTTGATCAATGTCATGCCGCGGTCACCAATCACAAAAAGTGGCAGTACAACTCCCCTCTGGTCCCGCGTAATGCTGAACTTGGGGACCGAAAAGGAAAAATCCACATCCCGTTTCCGCTGGCAAATGTAACATGCAGGGTGCCTAAAGCAAGGAACCCCACCGTGACGTACGGGAAAAACCAAGTCATCATGCTACTGTATCCCGACCACCCAACACTCCTGTCCTACCGGAACATGGGAGAAGAACCAAACTACCAAGAAGAGTGGGTGACGTATAAGAAGGAAGTCGTGCTAACCGTGCCGACTGAAGGGCTCGAGGTCACGTGGGGTAACAACGAGCCGTATAAGTATTGGCCGCAGTTATCTACAAACGGTACAGCCCATGGCCACCCGCATGAGATAATTCTGTATTATTATGAGCTGTACCCTACTATGACTGTAGTAGTTGTGTCAGTGGCCTCGTTCGTACTCCTGTCGATGGTGGGTGTGGCAGTGGGGATGTGCATGTGTGCACGACGCAGATGCATCACACCGTACGAACTGACACCAGGAGCTACCGTCCCTTTCCTGCTTAGCCTAATATGCTGCATCAGAACAGCTAAAGCGGCCACATACCAAGAGGCTGCGGTATACCTGTGGAATGAGCAGCAACCTTTGTTTTGGCTACAAGCCCTTATTCCGCTGGCAGCCCTGATTGTCCTATGCAACTGTCTGAGACTCTTACCATGCTGCTGTAAAACGTTGGCTTTTTTAGCCGTAATGAGCGTCGGTGCCCACACTGTGAGCGCGTACGAACACGTAACAGTGATCCCGAACACGGTGGGAGTACCGTATAAGACTCTAGTCAATAGACCGGGCTACAGTCCCATGGTATTGGAGATGGAACTACTGTCAGTCACTTTGGAGCCAACGCTATCGCTTGATTACATCACGTGCGAGTACAAAACCGTTATCCCGTCTCCGTACGTGAAATGCTGCGGTACAGCAGAGTGCAAGGACAAAAACCTACCTGACTACAGCTGTAAGGTCTTCACCGGCGTCTACCCATTTATGTGGGGCGGAGCCTA----------------------------------------------------------------------------------------------------------------------------------------------------------------------------------------------------------------------------------------------------------------------------------------------------------------------------------------------------------------------------------------------------------------------------------------------------------------------------------------------------------------------------------------------------------------------------------------------------------------------------------------------------------------------------------------------------------------------------------------------------------------------------------------------------------------------------------------------------------------------------------------------------------------------------------------------------------------------------------------------------------------------------------------------------------------------------------
		</sequence>
		<sequence>
			<taxon idref="MK121894|Brazil|AM|Manaus|2016-01-31"/>
			------------------------------------------------------------------------------------------------------------------------------------------------------------------------------------------------------------------------------------------------------------------------------------------------------------------------------------------------------------------------------------------------------------------------------------------------------------------------------------------------------------------------------------------------------------ACCCCGTTCATGTACAATGCCATGGCGGGTGCCTACCCCTCATATTCGACAAACTGGGCAGACGAGCAGGTACTGAAGGCTAAGAACATAGGATTATGTTCAACAGACCTGACGGAAGGTAGACGAGGTAAATTGTCTATTATGAGAGGGAAGAAGCTAAAACCGTGTGACCGTGTGCTGTTCTCAGTAGGGTCAACGCTCTACCCGGAAAGCCGCAAGCTACTTAAGAGCTGGCACTTACCATCGGTGTTCCATCTAAAGGGCAAACTCAGCTTCACATGCCGCTGTGATACAGTGGTTTCGTGCGAGGGCTACGTCGTTAAGAGAATAACGATGAGCCCAGGCCTTTATGGAAAAACCACAGGGTATGCGGTAACCCACCACGCAGACGGATTCTTGATGTGCAAGACTACCGACACGGTTGACGGCGAAAGAGTGTCATTCTCGGTGTGCACATACGTGCCGGCGACCATTTGTGATCAAATGACCGGCATCCTTGCTACAGAAGTCACGCCGGAGGATGCACAGAAGCTGTTGGTGGGGCTGAACCAGAGAATAGTGGTTAACGGCAGAACGCAACGGAATACGAACACCATGAAAAACTATCTGCTTCCCGTGGTCGCCCAAGCCTTCAGTAAGTGGGCAAAGGAGTGCCGGAAAGACATGGAAGATGAAAAACTCCTGGGGGTCAGAGAAAGAACACTGACCTGCTGCTGTCTATGGGCATTCAAGAAGCAGAAAACACACACGGTCTACAAGAGGCCTGATACCCAGTCAATTCAGAAGGTTCAGGCCGAGTTTGACAGCTTTGTGGTACCGAGCCTGTGGTCGTCCGGGTTGTCAATCCCCTTGAGGACTAGAATCAAATGGTTGTTAAGCAAGGTGCCAAAAACCGACCTGATCCCATATAGCGGGGACGCCCAAGAAGCCCGGGACGCAGAAAAAGAAGCAGAGGAAGAACGAGAAGCAGAACTGACTCGTGAAGCCCTACCACCTCTACAGGCAGCACAGGAAGATGTTCAGGTCGAAATCGACGTGGAACAGCTTGAGGACAGAGCGGGTGCAGGAATAATAGAGACTCCTAGAGGAGCTATCAAAGTTACTGCCCAACCAACAGACCACGTCGTGGGAGAGTACCTGGTACTTTCCCCGCAGACCGTACTACGGAGCCAGAAGCTCAGCCTAATTCACGCTTTGGCGGAGCAAGTGAAGACGTGCACGCACAGCGGACGAGTAGGGAGGTACGCGGTCGAAGCGTACGACGGCCGAGTCCTAGTGCCCTCAGGCTATGCAATCTCGCCTGAAGACTTCCAGAGTCTAAGCGAAAGCGCAACGATGGTGTATAACGAAAGAGAGTTCGTAAACAGAAAGCTACACCACATTGCGATGCACGGACCAGCCCTGAACACCGACGAAGAGTCGTATGAGCTGGTGAGGGCAGAGAGGACAGAACACGAGTACGTCTACGATGTGGACCAGAGAAGATGCTGTAAGAAGGAAGAAGCTGCAGGACTGGTACTGGTGGGCGACTTGACTAATCCGCCCTACCACGAATTCGCATATGAAGGACTAAAAATCCGCCCTGCCTGCCCATACAAAATTGCAGTCATAGGAGTCTTCGGAGTACCAGGATCTGGCAAGTCAGCTATTATCAAGAACCTAGTTACCAGGCAAGACCTGGTGACTAGCGGAAAGAAAGAAAACTGCCAAGAAATCACCACCGACGTGATGAGACAGAGAGGTCTAGAGATATCTGCACGTACGGTTGACTCGCTGCTCTTGAATGGATGCAACAGGCCAGTCGACGTGTTGTACGTAGACGAGGCGTTTGCGTGCCACTCTGGAACGTTACTTGCTTTGATCGCCTTGGTTAGACCAAGGCAGAAAGTTGTACTCTGTGGTGACCCGAAGCAGTGCGGCTTCTTCAATATGATGCAGATGAAAGTCAACTATAATCACAACATCTGCACCCAAGTGTACCACAAAAGTATCTCCAGGCGGTGTACACTGCCTGTGACCGCCATTGTGTCATCGTTGCATTACGAAGGCAAAATGCGCACTACGAATGAGTACAACAAGCCGATTGTAGTGGACACTACAGGCTCAACAAAACCTGACCCTGGAGATCTCGTGTTAACGTGCTTCAGAGGGTGGGTTAAACAACTGCAAATTGACTATCGTGGATACGAGGTCATGACAGCAGCCGCATCCCAAGGGTTAACCAGAAAAGGAGTTTATGCAGTTAGGCAAAAAGTTAATGAAAACCCGCTCTATGCATCAACGTCAGAGCACGTCAACGTACTCCTAACACGTACGGAAGGTAAACTGGTATGGAAGACACTTTCCGGTGACCCGTGGATAAAGACGCTGCAGAACCCACCGAAAGGAAACTTCAAAGCAACTATCAAGGAGTGGGAGGTGGAGCATGCATCAATAATGGCGGGCATCTGCAGTCACCAAATGACCTTTGATACATTCCAAAACAAAGCCAATGTTTGTTGGGCTAAGAGCTTGGTCCCTATCCTCGAAACAGCGGGGATAAAACTAAATGATAGGCAGTGGTCCCAGATAATTCAAGCCTTCAAAGAAGATAAAGCATACTCACCTGAAGTAGCCCTGAATGAAATATGCACGCGCATGTATGGGGTGGATTTAGACAGTGGGCTATTTTCTAAACCATTGGTGTCTGTGTATTACGCGGATAACCACTGGGATAATAGGCCTGGAGGGAAGATGTTCGGATTCAACCCCGAGGCAGCATCCATTCTAGAAAGAAAGTATCCATTCACAAAAGGGAAGTGGAACATCAACAAGCAGATCTGCGTGACCACCAGGAGGATAGAAGACTTTAACCCTACCACCAATATTATACCGGCCAATAGGAGACTACCACACTCATTAGTGGCCGAACACCGCCCAGTAAAAGGGGAAAGAATGGAATGGCTGGTTAATAAGATAAACGGCCACCACGTGCTCCTGGTCAGTGGCTATAATCTTGTACTGCCTACTAAGAGAGTCACTTGGGTAGCGCCACTAGGTGTCCGCGGAGCGGACTACACATACAACCTAGAGTTGGGTCTGCCAGCAACGCTTGGCAGGTATGACCTAGTGGTCATAAACATCCACACACCTTTTCGCATACACCATTACCAACAGTGCGTAGACCACGCAATGAAACTGCAAATGCTCGGGGGTGACTCATTGAGACTGCTCAAACCGGGTGGCTCTCTATTGATCAGAGCATACGGTTACGCAGATAGAACCAGTGAACGAGTCATCTGCGTGTTGGGACGCAAGTTCAGATCGTCTAGAGCGTTGAAACCACCATGTGTCACCAGCAACACTGAGATGTTTTTCCTATTCAGCAACTTTGACAATGGCAGAAGGAATTTCACAACTCATGTCATGAATAATCAACTGAATGCAGCCTTTGTAGGACAGGCCACCCGAGCAGGATGTGCACCGTCGTACCGGGTAAAACGCATGGACATCGCGAAGAACGATGAAGAGTGCGTAGTTAACGCCGCTAACCCTCGCGGGTTACCGGGTGACGGTGTTTGCAAGGCAGTATACAAAAAATGGCCGGAGTCCTTTAAGAATAGTGCAACACCAGTGGGAACCGCAAAAACAGTCATGTGCGGTACGTATCCAGTAATCCACGCCGTTGGACCGAACTTCTCTAATTATTTGGAATCTGAAGGGGACCGGGAATTGGCAGCTGCCTATCGAGAAGTCGCAAAGGAAGTAACTAGACTGGGAGTAAATAGTGTAGCTATACCTCTCCTCTCCACAGGTGTATACTCAGGAGGGAAAGATAGGCTGACCCAGTCACTGAACCACCTCTTCACAGCCATGGACTCGACGGATGCAGACGTGGTCATCTACTGTCGCGACAAAGAATGGGAGAAGAAAATATCCGAGGCCATACAGATGCGGACTCAAGTGGAGTTGCTGGATGAGCACATCTCCATAGACTGCGATATTGTTCGCGTGCACCCTGACAGCAGCTTGGCAGGCAGAAAAGGATACAGCACCACGGAAGGCGCACTGTACTCATATCTAGAAGGGACTCGTTTTCACCAGACGGCAGTGGACATGGCAGAGATATATACTATGTGGCCAAAGCAAACAGAGGCCAACGAGCAAGTCTGCCTATATGCCCTGGGGGAAAGTATTGAATCGATCAGGCAGAAATGCCCGGTGGATGATGCAGATGCATCGTCTCCTCCAAAAACTGTCCCGTGCCTTTGCCGTTACGCCATGACTCCGGAACGCGTCACCCGACTTCGCATGAACCACGTCACAAGTATAATTGTGTGTTCCTCGTTTCCCCTTCCAAAGTACAAAATAGAAGGAGTGCAAAAAGTCAAATGCTCTAAGGTAATGCTATTTGACCACAACGTGCCATCACGCGTAAGTCCAAGGGAATATAGATCTTCCCCGGAGGCTGCACAGGAAGCGAGTACAACCACGTCACTGACGCATAGCCAATTCGACCTAAGCGTTGACGGCGAGATACTACCCGTCCCGTCAGATCTGGATGCTGACGCCCCAGCCCTAGAACCAGCTCTAGACGACAGGGCGACACACACGTTGCCATCCACAACCGGAAACCTTGCGGCCGTGTCTGACTGGGTAATGAGCACCGTACCTGTCGCGCCGCCCAGAAGAAGGCGAGGGAGAAACCTGACTGTGACATGCGACGAGAGAGAAGGGAACATAACACCCATGGCTAGCGTCCGATTCTTTAGGGCAGAGCTGCGTCCGGTCGTACAAGAAACAGCGGAGACGCGTGACACAGCAATGTCTCTTCAGGCACCGCCGAGTACCGCCACGGAACTGAATCATCCGCCGATCTCCTTCGGAGCACCAAGCGAGACGTTCCCCATTACATTTGGGGACTTCAACGAAGGAGAAATCGAAAGCTTGTCTTCTGAGCTGCTAACTTTCGGAGACTTCCTACCCGGAGAAGTGGATGACTTGACAGATAGCGACTGGTCCACGTGCTCAGACACGGACGACGAGTTATGACTAGACAGGGCAGGTGGGTATATATTCTCGTCGGACACCGGTCCAGGTCATTTACAACAGAAGTCAGTACGCCAGTCAGTGCTGCCGGTGAACACCCTGGAGGAAGTCCACGAGGAGAAGTGTTACCCACCTAAGTTGGATGAAGTAAAGGAGCAACTATTACTTAAGAAACTCCAGGAGAGTGCATCCATGGCCAACAGAAGCAGGTACCAGTCGCGCAAAGTAGAAAACATGAAAGCAACAATCATCCAGAGACTAAAGAGAGGCTGTAGACTATACTTAATGTCAGAGACCTCAAAAGTCCCTACTTACCGGACCACATATCCGGCGCCTGTGTACTCGCNNNNNNNNNNNNNNNNNNNNNNNNNNNNNNNNNNNNNNNNNNNNNNNNNNNNNNNNNNNNNNNNNNNNNNNNNNNNNNNNNNNNNNNNNNNNNNNNNNNNNNNNNNNNNNNNNNNNNNNNNNNNNNNNNNNNNNNNNNNNNNNNNNNNNNNNNNNNNNNNNNNNNNNNNNNNNNNNNAACTTAGGAGCTACCCGAAACAGCACGCTTACCATGCGCCCTCCATCAGAAGCGCTGTACCGTCCCCATTCCAGAACACACTACAGAATGTACTGGCAGCAGCCACGAAAAGAAACTGCAACGTCACACAGATGAGGGAATTACCCACTTTGGACTCAGCAGTATTCAACGTGGAGTGTTTTAAAAAATTCGCATGCAACCAAGAATACTGGGAAGAATTTGCTGCCAGCCCTATTAGGATAACAACTGAGAATTTAACAACCTATGTTACTAAACTAAAAGGGCCAAAAGCAGCAGCGCTATTTGCAAAAACCCACAATCTGCTGCCACTGCAGGAAGTACCAATGGATAGGTTCACAGTAGATATGAAAAGGGACGTGAAGGTGACTCCAGGTACAAAGCACACAGAGGAAAGACCTAAGGTGCAGGTTATACAGGCGGCTGAACCCTTGGCGACAGCATACCTATGTGGGATTCACAGAGAGCTGGTTAGGAGGCTGAACGCCGTCCTCCTACCCAATGTACATACACTATTTGATATGTCTGCCGAGGATTTCGATGCCATCATAGCCGCACACTTTAAGCCAGGAGACACTGTTTTAGAAACGGACATAGCCTCCTTTGACAAGAGCCAAGATGATTCACTTGCGCTTACTGCCTTGATGTTGTTAGAAGATTTAGGGGTGGATCACTCCCTGTTGGACTTGATAGAGGCCGCTTTTGGAGAGATTTCCAGCTGTCATCTACCGACAGGTACGCGCTTCAAGTTCGGCGCCATGATGAAATCTGGTATGTTCCTAACTCTGTTCGTCAACACATTGCTAAACATCACCATCGCTAGCCGCGTGCTGGAAGATCGTCTGACAAAATCCGCGTGCGCGGCCTTCATCGGCGACGACAACATAATACATGGAGTCGTCTCCGATGAATTGATGGCAGCCAGATGCGCCACTTGGATGAACATGGAAGTGAAGATCATAGATGCAGTTGTATCCTTGAAAGCCCCTTACTTTTGTGGAGGGTTTATACTGCACGATACTGTGACGGGAACAGCCTGCAGAGTGGCAGACCCGCTAAAAAGGCTATTCAAACTGGGCAAACCGCTAGCGGCAGGTGACGAACAAGATGAAGATAGAAGACGAGCGCTGGCTGACGAAGTGATCAGATGGCAACGAACAGGGCTAATTGATGAGTTGGAGAAAGCGGTATACTCTAGGTATGAAGTGCAGGGTATATCAGTTGTGGTAATGTCCATGGCCACCTTTGCAAGCTCCAGATCTAACTTCGAGAAGCTCAGAGGACCCGTCATAACTTTGTACGGCGGTCCTAAATAGATGGAGTACATCCCAACCCAAACTTTTTACAATAGGAGGTACCAGCCTCGACCCTGGACTCCGCGCCCCACTATCCAAGTAATCAGGCCCAGACCGCGCCCTCAGAGGCAAGCCGGGCAACTTGCCCAGCTGATCTCAGCAGTTAATAAACTGACAATGCGCGCGGTACCCCAACAGAAGCCACGCAGGAATCGGAAGAATAAGAAGCAAAAGCAAAAGCGACAGGCGCCACAAAACAACACAAACCAAAAGAAGCAGCCGCCTAAAAAGAAACCAGCTCAAAAGAAAAAGAAGCCGGGCCGCAGAGAGAGGATGTGCATGAAAATCGAAAATGATTGTATTTTTGAAGTCAAGTATGAAGGTAAGGTAACAGGTTACGCGTGCTTGGTGGGGGACAAAGTAATGAAACCAGCACACGTAAAGGGGACCATCGATAACGCGGACCTGGCCAAACTGGCCTTTAAGCGGTCATCTAAGTATGACCTTGAATGCGCGCAGATACCCGTGCACATGAAGTCCGACGCTTCGAAGTTCACCCATGAGAAACCAGAGGGGTACTATAACTGGCACCACGGAGCAGTACAGTACTCAGGAGGCCGGTTCACCATCCCCACAGGTGCTGGCAAACCAGGGGACAGCGGCAGACCGATCTTCGACAACAAGGGACGCGTGGTGGCCATAGTCTTAGGAGGAGCTAATGAAGGAGCCCGTACAGCCCTCTCGGTGGTGACCTGGAATAAAGACATTGTCACTAAAATCACCCCCGAGGGAGCCGAAGAGTGGAGTCTTGCCATCCCAGTCATGTGCCTGCTGGCAAATACCACGTTCCCCTGCTCCCAGCCCCCTTGCACTCCCTGCTGCTATGAAAGGGAACCAGAGGAAACCCTACGCATGCTTGAGGACAACGTCATGAGACCTGGGTACTATCAGCTGCTACAAGCATCCTTAACATGTTCTCCCCACCGTCAGCGACGCAGTACCAAGGACAACTTCAATGTCTATAAAGCCACAAGACCGTACTTAGCTCACTGTCCCGACTGTGGAGAAGGGCACTCGTGCCATAGTCCCGTAGCATTAGAACGCATCAGAAATGAAGCGACAGACGGGACGCTGAAAATCCAGGTCTCCTTGCAAATCGGAATAAAGACGGATGATAGCCACGATTGGACCAAGCTGCGTTACATGGACAACCACACGCCAGCGGACGCAGAGAGGGCGGGGCTATTTGTAAGAACATCAGCACCGTGCACGATTACTGGAACAATGGGACACTTCATCCTGACCCGATGTCCGAAAGGGGAAACTCTGACGGTGGGATTCACTGACAGTAGGAAGATCAGTCACTCATGTACGCACCCATTTCACCACGACCCTCCTGTGATAGGCCGGGAGAAATTCCATTCCCGACCGCAGCACGGTAAAGAGCTGCCTTGCAGCACGTACGTGCAGAGCACCGCCGCAACTACCGAGGAGATAGAGGTACACATGCCCCCAGACACCCCTGATCGCACATTGATGTCACAACAGTCCGGCAACGTAAAGATCACAGTTAATGGCCAGACGGTGCGGTACAAGTGTAATTGCGGTGGCTCAAATGAAGGACTAATAACTACAGACAAAGTGATTAATAACTGCAAAGTTGATCAATGTCATGCCGCGGTCACCAATCACAAAAAGTGGCAGTACAACTCCCCTCTGGTCCCGCGTAATGCTGAACTTGGGGACCGAAAAGGAAAAATCCACATCCCGTTTCCGCTGGCAAATGTAACATGCAGGGTGCCTAAAGCAAGGAACCCCACCGTGACGTACGGGAAAAACCAAGTCATCATGCTACTGTATCCCGACCACCCAACACTCCTGTCCTACCGGAACATGGGAGAAGAACCAAACTACCAAGAAGAGTGGGTGACGCATAAGAAGGAAGTCGTGCTAACCGTGCCGACTGAAGGGCTCGAGGTCACGTGGGGCAACAACGAGCCGTATAAGTATTGGCCGCAGTTATCTACAAACGGTACAGCCCATGGCCACCCGCATGAGATAATTCTGTATTATTATGAGCTGTACCCTACTATGACTGTAGTAGTTGTGTCAGTGGCCTCGTTCGTACTCCTGTCGATGGTGGGTGTGGCAGTGGGGATGTGCATGTGTGCACGACGCAGATGCATCACACCGTACGAACTGACACCAGGAGCTACCGTCCCTTTCCTGCTTAGCCTAATATGCTGCATCAGAACAGCTAAAGCGGCCACATACCAAGAGGCTGCGGTATACCTGTGGAATGAGCAGCAACCTTTGTTTTGGCTACAAGCCCTTATTCCGCTGGCAGCCCTGATTGTCCTATGCAACTGTCTGAGACTCTTACCATGCTGCTGTAAAACGTTGGCTTTTTTAGCCGTAATGAGCGTCGGTGCCCACACTGTGAGCGCGTACGAACACGTAACAGTGATCCCGAACACGGTGGGAGTACCGTATAAGACTCTAGTCAATAGACCGGGCTACAGTCCCATGGTATTGGAGATGGAACTACTGTCAGTCACTTTGGAGCCAACGCTATCGCTTGATTACATCACGTGCGAGTACAAAACCGTTATCCCGTCTCCGTACGTGAAATGCTGCGGTACAGCAGAGTGCAAGGACAAAAACCTACCTGACTACAGCTGTAAGGTCTTCACCGGCGTCTACCCATTTATGTGGGGCGGAGCCTA----------------------------------------------------------------------------------------------------------------------------------------------------------------------------------------------------------------------------------------------------------------------------------------------------------------------------------------------------------------------------------------------------------------------------------------------------------------------------------------------------------------------------------------------------------------------------------------------------------------------------------------------------------------------------------------------------------------------------------------------------------------------------------------------------------------------------------------------------------------------------------------------------------------------------------------------------------------------------------------------------------------------------------------------------------------------------------
		</sequence>
		<sequence>
			<taxon idref="MK121893|Brazil|AM|Manaus|2015-07-15"/>
			------------------------------------------------------------GCGTACCCCATGTTTGAGGTGGAACCCAGGCAGGTCACACCGAATGACCATGCTAATGCTAGAGCGTTCTCGCATCTAGCTATAAAACTAATAGAGCAGGAAATTGATCCCGACTCAACCATCCTGGACATCGGCAGTGCACCAGCAAGGAGGATGATGTCGGACAGGAAGTACCACTGCGTCTGCCCGATGCGCAGCGCAGAAGATCCCGAGAGACTCGCCAATTATGCGAGAAAGCTAGCATCTGCTGCAGGAAAAGTCCTGGACAGAAACATCTCTGGAAAGATCGGGGACTTACAAGCAGTAATGGCCGTGCCAGACACGGAGACGCCAACATTCTGCTTGCACACAGATGTCTCATGTAGACAGAGAGCAGACGTCGCGATATACCAAGACGTCTATGCTGTACACGCACCCACGTCGCTATACCACCAGGCGATTAAAGGGGTCCGAGTGGCGTACTGGGTAGGGTTCGACACAACCCCGTTCATGTACAATGCCATGGCGGGTGCCTACCCCTCATATTCGACAAACTGGGCAGACGAGCAGGTACTGAAGGCTAAGAACATAGGATTATGTTCAACAGACCTGACGGAAGGTAGACGAGGTAAATTGTCTATTATGAGAGGGAAGAAGCTAAAACCGTGTGACCGTGTGCTGTTCTCAGTAGGGTCAACGCTCTACCCGGAAAGCCGCAAGCTACTTAAGAGCTGGCACTTACCATCGGTGTTCCATCTAAAGGGCAAACTCAGCTTCACATGCCGCTGTGATACAGTGGTTTCGTGCGAGGGCTACGTCGTTAAGAGAATAACGATGAGCCCAGGCCTTTATGGAAAAACCACAGGGTATGCGGTAACCCACCACGCAGACGGATTCTTGATGTGCAAGACTACCGACACGGTTGACGGCGAAAGAGTGTCATTCTCGGTGTGCACATACGTGCCGGCGACCATTTGTGATCAAATGACCGGCATCCTTGCTACAGAAGTCACGCCGGAGGATGCACAGAAGCTGTTGGTGGGGCTGAACCAGAGAATAGTGGTTAACGGCAGAACGCAACGGAATACGAACACCATGAAAAACTATCTGCTTCCCGTGGTCGCCCAAGCCTTCAGTAAGTGGGCAAAGGAGTGCCGGAAAGACATGGAAGATGAAAAACTCCTGGGGGTCAGAGAAAGAACACTGACCTGCTGCTGTCTATGGGCATTCAAGAAGCAGAAAACACACACGGTCTACAAGAGGCCTGATACCCAGTCAATTCAGAAGGTTCAGGCCGAGTTTGACAGCTTTGTGGTACCGAGCCTGTGGTCGTCCGGGTTGTCAATCCCCTTGAGGACTAGAATCAAATGGTTGTTAAGCAAGGTGCCAAAAACCGACCTGATCCCATATAGCGGGGACGCCCAAGAAGCCCGGGACGCAGAAAAAGAAGCAGAGGAAGAACGAGAAGCAGAACTGACTCGTGAAGCCCTACCACCTCTACAGGCAGCACAGGAAGATGTTCAGGTCGAAATCGACGTGGAACAGCTTGAGGACAGAGCGGGTGCAGGAATAATAGAGACTCCTAGAGGAGCTATCAAAGTTACTGCCCAACCAACAGACCACGTCGTGGGAGAGTACCTGGTACTTTCCCCGCAGACCGTACTACGGAGCCAGAAGCTCAGCCTAATTCACGCTTTGGCGGAGCAAGTGAAGACGTGCACGCACAGCGGACGAGCAGGGAGGTACGCGGTCGAAGCGTACGACGGCCGAGTCCTAGTGCCCTCAGGCTATGCAATCTCGCCTGAAGACTTCCAGAGTCTAAGCGAAAGCGCAACGATGGTGTATAACGAAAGAGAGTTCGTAAACAGAAAGCTACACCACATTGCGATGCACGGACCAGCCCTGAACACCGACGAAGAGTCGTATGAGCTGGTGAGGGCAGAGAGGACAGAACACGAGTACGTCTACGATGTGGACCAGAGAAGATGCTGTAAGAAGGAAGAAGCTGCAGGACTGGTACTGGTGGGCGACTTGACTAATCCGCCCTACCACGAATTCGCATATGAAGGGCTAAAAATCCGCCCTGCCTGCCCATACAAAATTGCAGTCATAGGAGTCTTCGGAGTACCAGGATCTGGCAAGTCAGCTATTATCAAGAACCTAGTTACCAGGCAAGACCTGGTGACTAGCGGAAAGAAAGAAAACTGCCAAGAAATCACCACCGACGTGATGAGACAGAGAGGTCTAGAGATATCTGCACGTACGGTTGATTCGCTGCTCTTGAATGGATGCAACAGGCCAGTCGACGTGTTGTACGTAGACGAGGCGTTTGCGTGCCACTCTGGAACGTTACTTGCTTTGATCGCCTTGGTTAGACCAAGGCAGAAAGTTGTACTCTGTGGTGACCCGAAGCAGTGCGGCTTCTTCAATATGATGCAGATGAAAGTCAACTATAATCACAACATCTGCACCCAAGTGTACCACAAAAGTATCTCCAGGCGGTGTACACTGCCTGTGACCGCCATTGTGTCATCGTTGCATTACGAAGGCAAAATGCGCACTACGAATGAGTACAACAAGCCGATTGTAGTGGACACTACAGGCTCAACAAAACCTGACCCTGGAGATCTCGTGTTAACGTGCTTCAGAGGGTGGGTTAAACAACTGCAAATTGACTATCGTGGATACGAGGTCATGACAGCAGCCGCATCCCAAGGGTTAACCAGAAAAGGAGTTTATGCAGTTAGGCAAAAAGTTAATGAAAACCCGCTCTATGCATCAACGTCAGAGCACGTCAACGTACTCCTAACACGTACGGAAGGTAAACTGGTATGGAAGACACTTTCCGGTGACCCGTGGATAAAGACGCTGCAGAACCCACCGAAAGGAAACTTCAAAGCAACTATCAAGGAGTGGGAGGTGGAGCATGCATCAATAATGGCGGGCATCTGCAGTCACCAAATGACCTTTGATACATTCCAAAACAAAGCCAATGTTTGTTGGGCTAAGAGCTTGGTCCCTATCCTCGAAACAGCGGGGATAAAACTAAATGATAGGCAGTGGTCCCAGATAATTCAAGCCTTCAAAGAAGATAAAGCATACTCACCCGAAGTAGCCCTGAATGAAATATGCACGCGCATGTATGGGGTGGATTTAGACAGTGGGCTATTTTCTAAACCATTGGTGTCTGTGTATTACGCGGATAATCACTGGGATAATAGGCCTGGAGGGAAGATGTTCGGATTCAACCCCGAGGCAGCGTCCATTCTAGAAAGAAAGTATCCATTCACAAAAGGGAAGTGGAACATCAACAAGCAGATCTGCGTGACCACCAGGAGGATAGAAGACTTTAACCCTACCACCAATATTATACCAGCCAATAGGAGACTACCACACTCATTAGTGGCCGAACACCGCCCAGTAAAAGGGGAAAGAATGGAATGGCTGGTTAATAAGATAAACGGCCACCACGTGCTCCTGGTCAGTGGCTATAATCTTGTACTGCCTACTAAGAGAGTCACTTGGGTAGCGCCACTAGGTGTCCGCGGAGCGGACTACACATACAACCTAGAGTTGGGTCTGCCAGCAACGCTTGGCAGGTATGACCTAGTGGTCATAAACATCCACACACCTTTTCGCATACACCATTACCAACAGTGCGTAGACCACGCAATGAAACTGCAAATGCTCGGGGGCGACTCATTGAGACTGCTCAAACCGGGTGGCTCTCTATTGATCAGAGCATACGGTTACGCAGATAGAACCAGTGAACGAGTCATCTGCGTGTTGGGACGCAAGTTCAGATCGTCTAGAGCGTTGAAACCACCATGTGTCACCAGCAACACTGAGATGTTTTTCCTATTCAGCAACTTTGACAATGGCAGAAGGAATTTCACAACTCATGTCATGAATAATCAACTGAATGCAGCCTTTGTAGGACAGGCCACCCGAGCAGGATGTGCACCGTCGTACCGGGTAAAACGCATGGACATCGCGAAGAACGATGAAGAGTGCGTAGTTAACGCCGCTAACCCTCGCGGGTTACCGGGTGACGGTGTTTGCAAGGCAGTATACAAAAAATGGCCGGAGTCCTTTAAGAATAGTGCAACACCAGTGGGAACCGCAAAAACAGTCATGTGCGGTACGTATCCAGTAATCCACGCCGTTGGACCGAACTTCTCTAATTATTTGGAATCTGAAGGGGACCGGGAATTGGCAGCTGCCTATCGAGAAGTCGCAAAGGAAGTAACTAGACTGGGAGTAAATAGTGTAGCTATACCTCTCCTCTCCACAGGTGTATACTCAGGAGGGAAAGATAGGCTGACCCAGTCACTGAACCACCTCTTCACAGCCATGGACTCGACGGATGCAGACGTGGTCATCTACTGTCGCGACAAAGAATGGGAGAAGAAAATATCCGAGGCCATACAGATGCGGACTCAAGTGGAGTTGCTGGATGAGCACATCTCCATAGACTGCGATATTGTTCGCGTGCACCCTGACAGCAGCTTGGCAGGCAGAAAAGGATACAGCACCACGGAAGGCGCACTGTACTCATATCTAGAAGGGACTCGTTTTCACCAGACGGCAGTGGACATGGCAGAGATATATACTATGTGGCCAAAGCAAATAGAGGCCAACGAGCAAGTCTGCCTATATGCCCTGGGGGAAAGTATTGAATCGATCAGGCAGAAATGCCCGGTGGATGATGCAGATGCATCGTCTCCTCCAAAAACTGTCCCGTGCCTTTGCCGTTACGCCATGACTCCGGAACGCGTCACCCGACTTCGCATGAACCACGTCACAAGTATAATTGTGTGTTCCTCGTTTCCCCTTCCAAAGTACAAAATAGAAGGAGTGCAAAAAGTCAAATGCTCTAAGGTAATGCTATTTGACCACAACGTGCCATCACGCGTAAGTCCAAGGGAATATAGATCTTCCCCGGAGGCTGCACAGGAAGCGAGTACAACCACGTCACTGACGCATAGCCAATTCGACCTAAGCGTTGACGGCGAGATACTACCCGTCCCGTCAGATCTGGATGCTGACGCCCCAGCCCTAGAACCAGCTCTAGACGACAGGGCGACACACACGTTGCCATCCACAACCGGAAACCTTGCGGCCGTGTCTGACTGGGTAATGAGCACCGTACCTGTCGCGCCGCCCAGAAGAAGGCGAGGGAGAAACCTGACTGTGACATGCGACGAGAGAGAAGGGAACATAACACCCATGGCTAGCGTCCGATTCTTTAGGGCAGAGCTGCGTCCGGTCGTACAAGAAACAGCGGAGACGCGTGACACAGCAATGTCTCTTCAGGCACCGCCGAGTACCGCCACGGAACTGAATCATCCGCCGATCTCCTTCGGAGCACCAAGCGAGACGTTCCCCATTACATTTGGGGACTTCAACGAAGGAGAAATCGAAAGCTTGTCTTCTGAGCTGCTAACTTTCGGAGACTTCCTACCCGGAGAAGTGGATGACTTGACAGATAGCGACTGGTCCACGTGCTCAGACACGGACGACGAGTTATGACTAGACAGGGCAGGTGGGTATATATTCTCGTCGGACACCGGTCCAGGTCATTTACAACAGAAGTCAGTACGCCAGTCAGTGCTGCCGGTGAACACCCTGGAGGAAGTCCACGAGGAGAAGTGTTACCCACCTAAGTTGGATGAAGTAAAGGAGCAACTATTACTTAAGAAACTCCAGGAGAGTGCATCCATGGCCAACAGAAGCAGGTACCAGTCGCGCAAAGTAGAAAACATGAAAGCAACAATCATCCAGAGACTAAAGAGAGGCTGTAGACTATACTTAATGTCAGAGACCTCAAAAGTCCCTACTTACCGGACCACATATCCGGCGCCTGTGTACTCGCCTCCGATCAACGTCCGACTGTCCAACCCCGAGTCCGCAGTGGCAGCATGCAATGAGTTCCTAGCTAGAAACTATCCAACTGTCTCATCATACCAAATTACCGACGAGTATGATGCATATTTAGACATGGTGGACGGGTCGGAGAGTTGCCTGGATCGAGCGACATTCAATCCGTCAAAACTTAGGAGCTACCCGAAACAGCACGCTTACCATGCGCCCTCCATCAGAAGCGCTGTACCGTCCCCATTCCAGAACACACTACAGAATGTACTGGCAGCAGCCACGAAAAGAAACTGCAACGTCACACAGATGAGGGAATTACCCACTTTGGACTCAGCAGTATTCAACGTGGAGTGTTTTAAAAAATTCGCATGCAACCAAGAATACTGGGAAGAATTTGCTGCCAGCCCTATTAGGATAACAACTGAGAATTTAACAACCTATGTTACTAAACTAAAAGGGCCAAAAGCAGCAGCGCTATTTGCAAAAACCCACAATCTGCTGCCACTGCAGGAAGTACCAATGGATAGGTTCACAGTAGATATGAAAAGGGACGTGAAGGTGACTCCTGGTACAAAGCACACAGAGGAAAGACCTAAGGTGCAGGTTATACAGGCGGCTGAACCCTTGGCGACAGCATACCTATGTGGGATTCACAGAGAGCTGGTTAGGAGGCTGAACGCCGTCCTCCTACCCAATGTACATACACTATTTGATATGTCTGCCGAGGATTTCGATGCCATCATAGCCGCACACTTTAAGCCAGGAGACACTGTTTTAGAAACGGACATAGCCTCCTTTGACAAGAGCCAAGATGATTCACTTGCGCTTACTGCCTTGATGTTGTTAGAAGATTTAGGGGTGGATCACTCCCTGTTGGACTTGATAGAGGCCGCTTTTGGAGAGATTTCCAGCTGTCATCTACCGACAGGTACGCGCTTCAAGTTCGGCGCCATGATGAAATCTGGTATGTTCCTAACTCTGTTCGTCAACACATTGCTAAACATCACCATCGCTAGCCGCGTGCTGGAAGATCGTCTGACAAAATCCGCGTGCGCGGCCTTCATCGGCGACGACAACATAATACATGGAGTCGTCTCCGATGAATTGATGGCAGCCAGATGCGCCACTTGGATGAACATGGAAGTGAAGATCATAGATGCAGTTGTATCCTTGAAAGCCCCTTACTTTTGTGGAGGGTTTATACTGCACGATACTGTGACGGGAACAGCCTGCAGAGTGGCAGACCCGCTAAAAAGGCTATTCAAACTGGGCAAACCGCTAGCGGCAGGTGACGAACAAGATGAAGATAGAAGACGAGCGCTGGCTGACGAAGTGATCAGATGGCAACGAACAGGGCTAATTGATGAGTTGGAGAAAGCGGTATACTCTAGGTATGAAGTGCAGGGTATATCAGTTGTGGTAATGTCCATGGCCACCTTTGCAAGCTCCAGATCTAACTTCGAGAAGCTCAGAGGACCCGTCATAACTTTGTACGGCGGTCCTAAATAGATGGAGTACATCCCAACCCAAACTTTTTACAATAGGAGGTACCAGCCTCGACCCTGGACTCCGCGCCCCACTATCCAAGTAATCAGGCCCAGACCGCGCCCTCAGAGGCAAGCCGGGCAACTTGCCCAGCTGATCTCAGCAGTTAATAAACTGACAATGCGCGCGGTACCCCAACAGAAGCCACGCAGGAATCGGAAGAATAAGAAGCAAAAGCAAAAGCGACAGGCGCCACAAAACAACACAAACCAAAAGAAGCAGCCGCCTAAAAAGAAACCAGCTCAAAAGAAAAAGAAGCCGGGCCGCAGAGAGAGGATGTGCATGAAAATCGAAAATGATTGTATTTTTGAAGTCAAGTATGAAGGTAAGGTAACAGGTTACGCGTGCTTGGTGGGGGACAAAGTAATGAAACCAGCACACGTAAAGGGGACCATCGATAACGCGGACCTGGCCAAACTGGCCTTTAAGCGGTCATCTAAGTATGACCTTGAATGCGCGCAGATACCCGTGCACATGAAGTCCGACGCTTCGAAGTTCACCCATGAGAAACCAGAGGGGTACTACAACTGGCACCACGGAGCAGTACAGTACTCAGGAGGCCGGTTCACCATCCCCACAGGTGCTGGCAAACCAGGGGACAGCGGCAGACCGATCTTCGACAACAAGGGACGCGTGGTGGCCATAGTCTTAGGAGGAGCTAATGAAGGAGCCCGTACAGCCCTCTCGGTGGTGACCTGGAATAAAGACATTGTCACTAAAATCACCCCCGAGGGGGCCGAAGAGTGGAGTCTTGCCATCCCAGTCATGTGCCTGCTGGCAAATACCACGTTCCCCTGCTCCCAGCCCCCTTGCACTCCCTGCTGCTATGAAAGGGAACCAGAGGAAACCCTACGCATGCTTGAGGACAACGTCATGAGACCTGGGTACTATCAGCTGCTACAAGCATCCTTAACATGTTCTCCCCACCGTCAGCGACGCAGTACCAAGGACAACTTCAATGTCTATAAAGCCACAAGACCGTACTTAGCTCACTGTCCCGACTGTGGAGAAGGGCACTCGTGCCATAGTCCCGTAGCATTAGAACGCATCAGAAATGAAGCGACAGACGGGACGCTGAAAATCCAGGTCTCCTTGCAAATCGGAATAAAGACGGATGATAGCCACGATTGGACCAAGCTGCGTTACATGGACAACCACACGCCAGCGGACGCAGAGAGGGCGGGGCTATTTGTAAGAACATCAGCACCGTGCACGATTACTGGAACAATGGGACACTTCATCCTGACCCGATGTCCGAAAGGGGAAACTCTGACGGTGGGATTCACTGACAGTAGGAAGATCAGTCACTCATGTACGCACCCATTTCACCACGACCCTCCTGTGATAGGCCGGGAGAAATTCCATTCCCGACCGCAGCACGGTAAAGAGCTGCCTTGCAGCACGTACGTGCAGAGCACCGCCGCAACTACCGAGGAGATAGAGGTACACATGCCCCCAGACACCCCTGATCGCACATTGATGTCACAACAGTCCGGCAACGTAAAGATCACAGTTAATGGCCAGACGGTGCGGTACAAGTGTAATTGCGGTGGCTCAAATGAAGGACTAATAACTACAGACAAAGTGATTAATAACTGCAAAGTTGATCAATGTCATGCCGCGGTCACCAATCACAAAAAGTGGCAGTACAACTCCCCTCTGGTCCCGCGTAATGCTGAACTTGGGGACCGAAAAGGAAAAATCCACATCCCGTTTCCGCTGGCAAATGTAACATGCAGGGTGCCTAAAGCAAGGAACCCCACCGTGACGTACGGGAAAAACCAAGTCATCATGCTACTGTATCCCGACCACCCAACACTCCTGTCCTACCGGAACATGGGAGAAGAACCAAACTACCAAGAAGAGTGGGTGACGCATAAGAAGGAAGTCGTGCTAACCGTGCCGACTGAAGGGCTCGAGGTCACGTGGGGTAACAACGAGCCGTATAAGTATTGGCCGCAGTTATCTACAAACGGTACAGCCCATGGCCACCCGCATGAGATAATTCTGTATTATTATGAGCTGTACCCTACTATGACTGTAGTAGTTGTGTCAGTGGCCTCGTTCGTACTCCTGTCGATGGTGGGTGTGGCAGTGGGGATGTGCATGTGTGCACGACGCAGATGCATCACACCGTACGAACTGACACCAGGAGCTACCGTCCCTTTCCTGCTTAGCCTAATATGCTGCATCAGAACAGCTAAAGCGGCCACATACCAAGAGGCTGCGGTATACCTGTGGAATGAGCAGCAACCTTTGTTTTGGCTACAAGCCCTTATTCCGCTGGCAGCCCTGATTGTCCTATGCAACTGTCTGAGACTCTTACCATGCTGCTGTAAAACGTTGGCTTTTTTAGCCGTAATGAGCGTCGGTGCCCACACTGTGAGCGCGTACGAACACGTAACAGTGATCCCGAACACGGTGGGAGTACCGTATAAGACTCTAGTCAATAGACCGGGCTACAGTCCCATGGTATTGGAGATGGAACTACTGTCAGTCACTTTGGAGCCAACGCTATCGCTTGATTACATCACGTGCGAGTACAAAACCGTTATCCCGTCTCCGTACGTGAAATGCTGCGGTACAGCAGAGTGCAAGGACAAAAACCTACCTGACTACAGCTGTAAGGTCTTCACCGGCGTCTACCCATTTATGTGGGGCGGAGCCTA----------------------------------------------------------------------------------------------------------------------------------------------------------------------------------------------------------------------------------------------------------------------------------------------------------------------------------------------------------------------------------------------------------------------------------------------------------------------------------------------------------------------------------------------------------------------------------------------------------------------------------------------------------------------------------------------------------------------------------------------------------------------------------------------------------------------------------------------------------------------------------------------------------------------------------------------------------------------------------------------------------------------------------------------------------------------------------
		</sequence>
		<sequence>
			<taxon idref="MK121892|Brazil|AM|Manaus|2015-07-15"/>
			------------------------------------------------------------------------------------------------------------------------------------------------------------------------------------------------------------------------------------------------------------------------------------------------------------------------------------------------------------------------------------------------------------------------------------------------------------------------------------------------------------------------------------------------------------ACCCCGTTCATGTACAATGCCATGGCGGGTGCCTACCCCTCATATTCGACAAACTGGGCAGACGAGCAGGTACTGAAGGCTAAGAACATAGGATTATGTTCAACAGACCTGACGGAAGGTAGACGAGGTAAATTGTCTATTATGAGAGGGAAGAAGCTAAAACCGTGTGACCGTGTGCTGTTCTCAGTAGGGTCAACGCTCTACCCGGAAAGCCGCAAGCTACTTAAGAGCTGGCACTTACCATCGGTGTTCCATCTAAAGGGCAAACTCAGCTTCACATGCCGCTGTGATACAGTGGTTTCGTGCGAGGGCTACGTCGTTAAGAGAATAACGATGAGCCCAGGCCTTTATGGAAAAACCACAGGGTATGCGGTAACCCACCACGCAGACGGATTCTTGATGTGCAAGACTACCGACACGGTTGACGGCGAAAGAGTGTCATTCTCGGTGTGCACATACGTGCCGGCGACCATTTGTGATCAAATGACCGGCATCCTTGCTACAGAAGTCACGCCGGAGGATGCACAGAAGCTGTTGGTGGGGCTGAACCAGAGAATAGTGGTTAACGGCAGAACGCANNNNNNNNNNNNNNNNNNNNNNNNNNNNNNNNNNNNNNNNNNNNNNNNNNNNNNNNNNNNNNNNNNNNNNNNNNNNNNNNNNNNNNNNNNNNNNNNNNNNNNNNNNNNNNNNNNNNNNNNNNNNNNNNNNNNNNNNNNNNNNNNNNNNNNNNNNNNNNNNNNNNNNNNNNNNNNNNACAAGAGGCCTGATACCCAGTCAATTCAGAAGGTTCAGGCCGAGTTTGACAGCTTTGTGGTACCGAGCCTGTGGTCGTCCGGGTTGTCAATCCCCTTGAGGACTAGAATCAAATGGTTGTTAAGCAAGGTGCCAAAAACCGACCTGATCCCATATAGCGGGGACGCCCAAGAAGCCCGGGACGCAGAAAAAGAAGCAGAGGAAGAACGAGAAGCAGAACTGACTCGTGAAGCCCTACCACCTCTACAGGCAGCACAGGAAGATGTTCAGGTCGAAATCGACGTGGAACAGCTTGAGGACAGAGCGGGTGCAGGAATAATAGAGACTCCTAGAGGAGCTATCAAAGTTACTGCCCAACCAACAGACCACGTCGTGGGAGAGTACCTGGTACTTTCCCCGCAGACCGTACTACGGAGCCAGAAGCTCAGCCTAATTCACGCTTTGGCGGAGCAAGTGAAGACGTGCACGCACAGCGGACGAGCAGGGAGGTACGCGGTCGAAGCGTACGACGGCCGAGTCCTAGTGCCCTCAGGCTATGCAATTTCGCCCGAAGACTTCCAGAGTCTAAGCGAAAGCGCAACGATGGTGTATAACGAAAGAGAGTTCGTAAACAGAAAGCTACACCACATTGCGATGCACGGACCAGCCCTGAACACCGACGAAGAGTCGTATGAGCTGGTGAGGGCAGAGAGGACAGAACACGAGTACGTCTACGATGTGGACCAGAGAAGATGCTGTAAGAAGGAAGAAGCTGCAGGACTGGTACTGGTGGGCGACTTGACTAATCCGCCCTACCACGAATTCGCATATGAAGGGCTAAAAATCCGCCCTGCCTGCCCATACAAAATTGCAGTCATAGGAGTCTTCGGAGTACCAGGATCTGGCAAGTCAGCTATTATCAAGAACCTAGTTACCAGGCAAGACCTGGTGACTAGCGGAAAGAAAGAAAACTGCCAAGAAATCACCACCGACGTGATGAGACAGAGAGGTCTAGAGATATCTGCACGTACGGTTGACTCGCTGCTCTTGAATGGATGCAACAGGCCAGTCGACGTGTTGTACGTAGACGAGGCGTTTGCGTGCCACTCTGGAACGTTACTTGCTTTGATCGCCTTGGTTAGACCAAGGCAGAAAGTTGTACTCTGTGGTGACCCGAAGCAGTGCGGCTTCTTCAATATGATGCAGATGAAAGTCAACTATAATCACAACATCTGCACCCAAGTGTACCACAAAAGTATCTCCAGGCGGTGTACACTGCCTGTGACCGCCATTGTGTCATCGTTGCATTACGAAGGCAAAATGCGCACTACGAATGAGTACAACAAGCCGATTGTAGTGGACACTACAGGCTCAACAAAACCTGACCCTGGAGATCTCGTGTTAACGTGCTTCAGAGGGTGGGTTAAACAACTGCAAATTGACTATCGTGGATACGAGGTCATGACAGCAGCCGCATCCCAAGGGTTAACCAGAAAAGGAGTTTATGCAGTTAGGCAAAAAGTTAATGAAAACCCGCTCTATGCATCAACGTCAGAGCACGTCAACGTACTCCTAACACGTACGGAAGGTAAACTGGTATGGAAGACACTTTCCGGTGACCCGTGGATAAAGACGCTGCAGAACCCACCGAAAGGAAACTTCAAAGCAACTATCAAGGAGTGGGAGGTGGAGCATGCATCAATAATGGCGGGCATCTGCAGTCACCAAATGACCTTTGATACATTCCAAAACAAAGCCAATGTTTGTTGGGCTAAGAGCTTGGTCCCTATCCTCGAAACAGCGGGGATAAAACTAAATGATAGGCAGTGGTCCCAGATAATTCAAGCCTTCAAAGAAGATAAAGCATACTCACCTGAAGTAGCCCTGAATGAAATATGCACGCGCATGTATGGGGTGGATTTAGACAGTGGGCTATTTTCTAAACCATTGGTGTCTGTGTATTACGCGGATAATCACTGGGATAATAGGCCTGGAGGGAAGATGTTCGGATTCAACCCCGAGGCAGCATCCATTCTAGAAAGAAAGTATCCATTCACAAAAGGGAAGTGGAACATCAACAAGCAGATCTGCGTGACCACCAGGAGGATAGAAGACTTTAACCCTACCACCAATATTATACCAGCCAATAGGAGACTACCACACTCATTAGTGGCCGAACACCGCCCAGTAAAAGGGGAAAGAATGGAATGGCTGGTTAATAAGATAAACGGCCACCACGTGCTCCTGGTCAGTGGCTATAATCTTGTACTGCCTACTAAGAGAGTCACTTGGGTAGCGCCACTAGGTGTCCGCGGAGCGGACTACACATACAACCTAGAGTTGGGTCTGCCAGCAACGCTTGGCAGGTATGACCTAGTGGTCATAAACATCCACACACCTTTTCGCATACACCATTACCAACAGTGCGTAGACCACGCAATGAAACTGCAAATGCTCGGGGGCGACTCATTGAGACTGCTCAAACCGGGTGGCTCTCTATTGATCAGAGCATANGGTTACGCAGATAGAACCAGTGAACGAGTCATCTGCGTGTTGGGACGCAAGTTCAGATCGTCTAGAGCGTTGAAACCACCATGTGTCACCAGCAACACTGAGATGTTTTTCCTATTCAGCAACTTTGACAATGGCAGAAGGAATTTCACAACTCATGTCATGAATAATCAACTGAATGCAGCCTTTGTAGGACAGGCCACCCGAGCAGGATGTGCACCGTCGTACCGGGTAAAACGCATGGACATCGCGAAGAACGATGAAGAGTGCGTAGTTAACGCCGCTAACCCTCGCGGGTTACCGGGTGACGGTGTTTGCAAGGCAGTATACAAAAAATGGCCGGAGTCCTTTAAGAATAGTGCAACACCAGTGGGAACCGCAAAAACAGTCATGTGCGGTACGTATCCAGTAATCCACGCCGTTGGACCGAACTTCTCTAATTATTTGGAATCTGAAGGGGACCGGGAATTGGCAGCTGCCTATCGAGAAGTCGCAAAGGAAGTAACTAGACTGGGAGTAAATAGTGTAGCTATACCTCTCCTCTCCACAGGTGTATACTCAGGAGGGAAAGATAGGCTGACCCAGTCACTGAACCACCTCTTCACAGCCATGGACTCGACGGATGCAGACGTGGTCATCTACTGTCGCGACAAAGAATGGGAGAAGAAAATATCCGAGGCCATACAGATGCGGACTCAAGTGGAGTTGCTGGATGAGCACATCTCCATAGACTGCGATATTGTTCGCGTGCACCCTGACAGCAGCTTGGCAGGCAGAAAAGGATACAGCACCACGGAAGGCGCACTGTACTCATATCTAGAAGGGACTCGTTTTCACCAGACGGCAGTGGACATGGCAGAGATATATACTATGTGGCCAAAGCAAACAGAGGCCAACGAGCAAGTCTGCCTATATGCCCTGGGGGAAAGTATTGAATCGATCAGGCAGAAATGCCCGGTGGATGATGCAGATGCATCGTCTCCTCCAAAAACTGTCCCGTGCCTTTGCCGTTACGCCATGACTCCGGAACGCGTCACCCGACTTCGCATGAACCACGTCACAAGTATAATTGTGTGTTCCTCGTTTCCCCTTCCAAAGTACAAAATAGAAGGAGTGCAAAAAGTCAAATGCTCTAAGGTAATGCTATTTGACCACAACGTGCCATCACGCGTAAGTCCAAGGGAATATAGATCTTCCCCGGAGGCTGCACAGGAAGCGAGTACAACCACGTCACTGACGCATAGCCAATTCGACCTAAGCGTTGACGGCGAGATACTACCCGTCCCGTCAGATCTGGATGCTGACGCCCCAGCCCTAGAACCAGCTCTAGACGACAGGGCGACACACACGTTGCCATCCACAACCGGAAACCTTGCGGCCGTGTCTGACTGGGTAATGAGCACCGTACCTGTCGCGCCGCCCAGAAGAAGGCGAGGGAGAAACCTGACTGTGACATGCGACGAGAGAGAAGGGAACATAACACCCATGGCTAGCGTCCGATTCTTTAGGGCAGAGCTGCGTCCGGTCGTACAAGAAACAGCGGAGACGCGTGACACAGCAATGTCTCTTCAGGCACCGCCGAGTACCGCCACGGAACTGAATCATCCGCCGATCTCCTTCGGAGCACCAAGCGAGACGTTCCCCATTACATTTGGGGACTTCAACGAAGGAGAAATCGAAAGCTTGTCTTCTGAGCTGCTAACTTTCGGAGACTTCCTACCCGGAGAAGTGGATGACTTGACAGATAGCGACTGGTCCACGTGCTCAGACACGGACGACGAGTTATGACTAGACAGGGCAGGTGGGTATATATTCTCGTCGGACACCGGTCCAGGTCATTTACAACAGAAGTCAGTACGCCAGTCAGTGCTGCCGGTGAACACCCTGGAGGAAGTCCACGAGGAGAAGTGTTACCCACCTAAGTTGGATGAAGTAAAGGAGCAACTATTACTTAAGAAACTCCAGGAGAGTGCATCCATGGCCAACAGAAGCAGGTACCAGTCGCGCAAAGTAGAAAACATGAAAGCAACAATCATCCAGAGACTAAAGAGAGGCTGTAGACTATACTTAATGTCAGAGACCTCAAAAGTCCCTACTTACCGGACCACATATCCGGCGCCTGTGTACTCGCNNNNNNNNNNNNNNNNNNNNNNNNNNNNNNNNNNNNNNNNNNNNNNNNNNNNNNNNNNNNNNNNNNNNNNNNNNNNNNNNNNNNNNNNNNNNNNNNNNNNNNNNNNNNNNNNNNNNNNNNNNNNNNNNNNNNNNNNNNNNNNNNNNNNNNNNNNNNNNNNNNNNNNNNNNNNNNNNNAACTTAGGAGCTACCCGAAACAGCACGCTTACCATGCGCCCTCCATCAGAAGCGCTGTACCGTCCCCATTCCAGAACACACTACAGAATGTACTGGCAGCAGCCACGAAAAGAAACTGCAACGTCACACAGATGAGGGAATTACCCACTTTGGACTCAGCAGTATTCAACGTGGAGTGTTTTAAAAAATTCGCATGCAACCAAGAATACTGGGAAGAATTTGCTGCCAGCCCTATTAGGATAACAACTGAGAATTTAACAACCTATGTTACTAAACTAAAAGGGCCAAAAGCAGCAGCGCTATTTGCAAAAACCCACAATCTGCTGCCACTGCAGGAAGTACCAATGGATAGGTTCACAGTAGATATGAAAAGGGACGTGAAGGTGACTCCTGGTACAAAGCACACAGAGGAAAGACCTAAGGTGCAGGTTATACAGGCGGCTGAACCCTTGGCGACAGCATACCTATGTGGGATTCACAGAGAGCTGGTTAGGAGGCTGAACGCCGTCCTCCTACCCAATGTACATACACTATTTGATATGTCTGCCGAGGATTTCGATGCCATCATAGCCGCACACTTTAAGCCAGGAGACACTGTTTTAGAAACGGACATAGCCTCCTTTGACAAGAGCCAAGATGATTCACTTGCGCTTACTGCCTTGATGTTGTTAGAAGATTTAGGGGTGGATCACTCCCTGTTGGACTTGATAGAGGCCGCTTTTGGAGAGATTTCCAGCTGTCATCTACCGACAGGTACGCGCTTCAAGTTCGGCGCCATGATGAAATCTGGTATGTTCCTAACTCTGTTCGTCAACACATTGCTAAACATCACCATCGCTAGCCGCGTGCTGGAAGATCGTCTGACAAAATCCGCGTGCGCGGCCTTCATCGGCGACGACAACATAATACATGGAGTCGTCTCCGATGAATTGATGGCAGCCAGATGCGCCACTTGGATGAACATGGAAGTGAAGATCATAGATGCAGTTGTATCCTTGAAAGCCCCTTACTTTTGTGGAGGGTTTATACTGCACGATACTGTGACGGGAACAGCCTGCAGAGTGGCAGACCCGCTAAAAAGGCTATTCAAACTGGGCAAACCGCTAGCGGCAGGTGACGAACAAGATGAAGATAGAAGACGAGCGCTGGCTGACGAAGTGATCAGATGGCAACGAACAGGGCTAATTGATGAGTTGGAGAAAGCGGTATACTCTAGGTATGAAGTGCAGGGTATATCAGTTGTGGTAATGTCCATGGCCACCTTTGCAAGCTCCAGATCTAACTTCGAGAAGCTCAGAGGACCCNNNNNNNNNNNNNNNNNNNNNNNNNNNNNNNNNNNNNNNNNNNNNNNNNNNNNNNNNNNNNNNNNNNNNNNNNNNNNNNNNNNNNNNNNNNNNNNNNNNNNNNNNNNNNNNNNNNNNNNNNNNNNNNNNNNNNNNNNNNNNNNNNNNNNNNNNNNNNNNNNNNNNNNNNCAGTTAATAAACTGACAATGCGCGCGGTACCCCAACAGAAGCCACGCAGGAATCGGAAGAATAAGAAGCAAAAGCAAAAGCGACAGGCGCCACAAAACAACACAAACCAAAAGAAGCAGCCGCCTAAAAAGAAACCAGCTCAAAAGAAAAAGAAGCCGGGCCGCAGAGAGAGGATGTGCATGAAAATCGAAAATGATTGTATTTTTGAAGTCAAGTATGAAGGTAAGGTAACAGGTTACGCGTGCTTGGTGGGGGACAAAGTAATGAAACCAGCACACGTAAAGGGGACCATCGATAACGCGGACCTGGCCAAACTGGCCTTTAAGCGGTCATCTAAGTATGACCTTGAATGCGCGCAGATACCCGTGCACATGAAGTCCGACGCTTCGAAGTTCACCCATGAGAAACCAGAGGGGTACTACAACTGGCACCACGGAGCAGTACAGTACTCAGGAGGCCGGTTCACCATCCCCACAGGTGCTGGCAAACCAGGGGACAGCGGCAGACCGATCTTCGACAACAAGGGACGCGTGGTGGCCATAGTCTTAGGAGGAGCTAATGAAGGAGCCCGTACAGCCCTCTCGGTGGTGACCTGGAATAAAGACATTGTCACTAAAATCACCCCCGAGGGGGCCGAAGAGTGGAGTCTTGCCATCCCAGTCATGTGCCTGCTGGCAAATACCACGTTCCCCTGCTCCCAGCCCCCTTGCACTCCCTGCTGCTATGAAAGGGAACCAGAGGAAACCCTACGCATGCTTGAGGACAACGTCATGAGACCTGGGTACTATCAGCTGCTACAAGCATCCTTAACATGTTCTCCCCACCGTCAGCGACGCAGTACCAAGGACAACTTCAATGTCTATAAAGCCACAAGACCGTACTTAGCTCACTGTCCCGACTGTGGAGAAGGGCACTCGTGCCATAGTCCCGTAGCATTAGAACGCATCAGAAATGAAGCGACAGACGGGACGCTGAAAATCCAGGTCTCCTTGCAAATCGGAATAAAGACGGATGATAGCCACGATTGGACCAAGCTGCGTTACATGGACAACCACACGCCAGCGGACGCAGAGAGGGCGGGGCTATTTGTAAGAACATCAGCACCGTGCACGATTACTGGAACAATGGGACACTTCATCCTGACCCGATGTCCGAAAGGGGAAACTCTGACGGTGGGATTCACTGACAGTAGGAAGATCAGTCACTCATGTACGCACCCATTTCACCACGACCCTCCTGTGATAGGCCGGGAGAAATTCCATTCCCGACCGCAGCACGGTAAAGAGCTGCCTTGCAGCACGTACGTGCAGAGCACCGCCGCAACTACCGAGGAGATAGAGGTACACATGCCCCCAGACACCCCTGATCGCACATTGATGTCACAACAGTCCGGCAACGTAAAGATCACAGTTAATGGCCAGACGGTGCGGTACAAGTGTAATTGCGGTGGCTCAAATGAAGGACTAATAACTACAGACAAAGTGATTAATAACTGCAAAGTTGATCAATGTCATGCCGCGGTCACCAATCACAAAAAGTGGCAGTACAACTCCCCTCTGGTCCCGCGTAATGCTGAACTTGGGGACCGAAAAGGAAAAATCCACATCCCGTTTCCGCTGGCAAATGTAACATGCAGGGTGCCTAAAGCAAGGAACCCCACCGTGACGTACGGGAAAAACCAAGTCATCATGCTACTGTATCCCGACCACCCAACACTCCTGTCCTACCGGAACATGGGAGAAGAACCAAACTACCAAGAAGAGTGGGTGACGCATAAGAAGGAAGTCGTGCTAACCGTGCCGACTGAAGGGCTCGAGGTCACGTGGGGTAACAACGAGCCGTATAAGTATTGGCCGCAGTTATCTACAAACGGTACAGCCCATGGCCACCCGCATGAGATAATTCTGTATTATTATGAGCTGTACCCTACTATGACTGTAGTAGTTGTGTCAGTGGCCTCGTTCGTACTCCTGTCGATGGTGGGTGTGGCAGTGGGGATGTGCATGTGTGCACGACGCAGATGCATCACACCGTACGAACTGACACCAGGAGCTACCGTCCCTTTCCTGCTTAGCCTAATATGCTGCATCAGAACAGCTAAAGCGGCCACATACCAAGAGGCTGCGGTATACCTGTGGAATGAGCAGCAACCTTTGTTTTGGCTACAAGCCCTTATTCCGCTGGCAGCCCTGATTGTCCTATGCAACTGTCTGAGACTCTTACCATGCTGCTGTAAAACGTTGGCTTTTTTAGCCGTAATGAGCGTCGGTGCCCACACTGTGAGCGCGTACGAACACGTAACAGTGATCCCGAACACGGTGGGAGTACCGTATAAGACTCTAGTCAATAGACCGGGCTACAGTCCCATGGTATTGGAGATGGAACTACTGTCAGTCACTTTGGAGCCAACGCTATCGCTTGATTACATCACGTGCGAGTACAAAACCGTTATCCCGTCTCCGTACGTGAAATGCTGCGGTACAGCAGAGTGCAAGGACAAAAACCTACCTGACTACAGCTGTAAGGTCTTCACCGGCGTCTACCCATTTATGTGGGGCGGAGCCTA----------------------------------------------------------------------------------------------------------------------------------------------------------------------------------------------------------------------------------------------------------------------------------------------------------------------------------------------------------------------------------------------------------------------------------------------------------------------------------------------------------------------------------------------------------------------------------------------------------------------------------------------------------------------------------------------------------------------------------------------------------------------------------------------------------------------------------------------------------------------------------------------------------------------------------------------------------------------------------------------------------------------------------------------------------------------------------
		</sequence>
		<sequence>
			<taxon idref="KY124329|Brazil|RJ|2016-03-16"/>
```
