## Supplementary File S4 for "Epidemiological and genomic investigation of chikungunya virus in Rio de Janeiro state, Brazil, between 2015 and 2018": FEL_results_pvalue0.01_diversifying.json

```
{
  "MLE": {
    "content": {
      "0": [
        [
          0.09277792804977009,
          0,
          0.0004880885715721008,
          0.0001814008862464078,
          0.9892540050131973,
          0.0000611592610256395,
          0
        ],
        [
          0,
          0,
          0,
          0,
          1,
          0,
          0
        ],
        [
          0,
          0,
          0,
          0,
          1,
          0,
          0
        ],
        [
          0,
          0,
          0,
          0,
          1,
          0,
          0
        ],
        [
          0,
          0,
          0,
          0,
          1,
          0,
          0
        ],
        [
          0,
          0,
          0,
          0,
          1,
          0,
          0
        ],
        [
          0,
          0,
          0,
          0,
          1,
          0,
          0
        ],
        [
          0,
          0,
          0,
          0,
          1,
          0,
          0
        ],
        [
          0,
          0,
          0,
          0,
          1,
          0,
          0
        ],
        [
          0,
          0,
          0,
          0,
          1,
          0,
          0
        ],
        [
          0,
          0,
          0,
          0,
          1,
          0,
          0
        ],
        [
          0,
          0,
          0,
          0,
          1,
          0,
          0
        ],
        [
          0,
          0,
          0,
          0,
          1,
          0,
          0
        ],
        [
          0,
          0,
          0,
          0,
          1,
          0,
          0
        ],
        [
          0,
          0,
          0,
          0,
          1,
          0,
          0
        ],
        [
          0,
          0,
          0,
          0,
          1,
          0,
          0
        ],
        [
          0,
          0,
          0,
          0,
          1,
          0,
          0
        ],
        [
          0,
          0,
          0,
          0,
          1,
          0,
          0
        ],
        [
          0,
          0,
          0,
          0,
          1,
          0,
          0
        ],
        [
          0,
          0,
          0,
          0,
          1,
          0,
          0
        ],
        [
          0,
          0,
          0,
          0,
          1,
          0,
          0
        ],
        [
          0,
          0,
          0,
          0,
          1,
          0,
          0
        ],
        [
          0,
          0,
          0,
          0,
          1,
          0,
          0
        ],
        [
          0.09277792804977009,
          0,
          0.0002349461476675091,
          0.0001205728101822956,
          0.9912389526865368,
          0.00002943960094350009,
          0
        ],
        [
          0,
          0,
          0,
          0,
          1,
          0,
          0
        ],
        [
          0,
          0,
          0,
          0,
          1,
          0,
          0
        ],
        [
          0,
          0,
          0,
          0,
          1,
          0,
          0
        ],
        [
          0,
          0,
          0,
          0,
          1,
          0,
          0
        ],
        [
          9.999999999999982,
          0,
          2.848093911116249,
          2.57952455874932,
          0.1082541730207964,
          0.3568764545632513,
          0
        ],
        [
          0,
          0,
          0,
          0,
          1,
          0,
          0
        ],
        [
          0,
          0,
          0,
          0,
          1,
          0,
          0
        ],
        [
          0,
          0,
          0,
          0,
          1,
          0,
          0
        ],
        [
          0,
          0,
          0,
          0,
          1,
          0,
          0
        ],
        [
          0,
          0,
          0,
          0,
          1,
          0,
          0
        ],
        [
          0,
          0,
          0,
          0,
          1,
          0,
          0
        ],
        [
          0,
          0,
          0,
          0,
          1,
          0,
          0
        ],
        [
          0,
          0,
          0,
          0,
          1,
          0,
          0
        ],
        [
          0,
          0,
          0,
          0,
          1,
          0,
          0
        ],
        [
          0,
          0,
          0,
          0,
          1,
          0,
          0
        ],
        [
          0,
          0,
          0,
          0,
          1,
          0,
          0
        ],
        [
          0,
          0,
          0,
          0,
          1,
          0,
          0
        ],
        [
          0,
          0,
          0,
          0,
          1,
          0,
          0
        ],
        [
          0,
          0,
          0,
          0,
          1,
          0,
          0
        ],
        [
          0,
          0,
          0,
          0,
          1,
          0,
          0
        ],
        [
          0,
          0,
          0,
          0,
          1,
          0,
          0
        ],
        [
          0,
          0,
          0,
          0,
          1,
          0,
          0
        ],
        [
          0,
          0,
          0,
          0,
          1,
          0,
          0
        ],
        [
          0,
          0,
          0,
          0,
          1,
          0,
          0
        ],
        [
          0,
          0,
          0,
          0,
          1,
          0,
          0
        ],
        [
          0,
          0,
          0,
          0,
          1,
          0,
          0
        ],
        [
          0,
          0,
          0,
          0,
          1,
          0,
          0
        ],
        [
          0,
          0,
          0,
          0,
          1,
          0,
          0
        ],
        [
          0,
          0,
          0,
          0,
          1,
          0,
          0
        ],
        [
          0,
          0,
          0,
          0,
          1,
          0,
          0
        ],
        [
          0,
          0,
          0,
          0,
          1,
          0,
          0
        ],
        [
          0,
          0,
          0,
          0,
          1,
          0,
          0
        ],
        [
          0,
          0,
          0,
          0,
          1,
          0,
          0
        ],
        [
          0,
          0,
          0,
          0,
          1,
          0,
          0
        ],
        [
          0,
          0,
          0,
          0,
          1,
          0,
          0
        ],
        [
          0,
          0,
          0,
          0,
          1,
          0,
          0
        ],
        [
          0,
          0,
          0,
          0,
          1,
          0,
          0
        ],
        [
          0,
          0,
          0,
          0,
          1,
          0,
          0
        ],
        [
          0,
          0,
          0,
          0,
          1,
          0,
          0
        ],
        [
          0,
          0,
          0,
          0,
          1,
          0,
          0
        ],
        [
          0,
          0,
          0,
          0,
          1,
          0,
          0
        ],
        [
          0,
          0,
          0,
          0,
          1,
          0,
          0
        ],
        [
          0,
          0,
          0,
          0,
          1,
          0,
          0
        ],
        [
          0,
          0,
          0,
          0,
          1,
          0,
          0
        ],
        [
          0,
          0,
          0,
          0,
          1,
          0,
          0
        ],
        [
          0,
          0,
          0,
          0,
          1,
          0,
          0
        ],
        [
          0,
          0,
          0,
          0,
          1,
          0,
          0
        ],
        [
          0.09277792804977009,
          0,
          0.0002349461476675091,
          0.0001250864939965624,
          0.9910764796688712,
          0.00002943960094350009,
          0
        ],
        [
          0.09277792804977009,
          0,
          0.0002349461476675091,
          0.0001288751413159872,
          0.9909423546810564,
          0.00002943960094350009,
          0
        ],
        [
          0,
          0,
          0,
          0,
          1,
          0,
          0
        ],
        [
          0,
          0,
          0,
          0,
          1,
          0,
          0
        ],
        [
          0,
          6.30558858501769,
          4.466146157938279,
          0.7070301704802198,
          0.4004314898297902,
          0.5596242455999704,
          0
        ],
        [
          0,
          0,
          0,
          0,
          1,
          0,
          0
        ],
        [
          0,
          0,
          0,
          0,
          1,
          0,
          0
        ],
        [
          0,
          0,
          0,
          0,
          1,
          0,
          0
        ],
        [
          0,
          0,
          0,
          0,
          1,
          0,
          0
        ],
        [
          0,
          0,
          0,
          0,
          1,
          0,
          0
        ],
        [
          0,
          0,
          0,
          0,
          1,
          0,
          0
        ],
        [
          0,
          0,
          0,
          0,
          1,
          0,
          0
        ],
        [
          0,
          0,
          0,
          0,
          1,
          0,
          0
        ],
        [
          0,
          0,
          0,
          0,
          1,
          0,
          0
        ],
        [
          0,
          0,
          0,
          0,
          1,
          0,
          0
        ],
        [
          0,
          0,
          0,
          0,
          1,
          0,
          0
        ],
        [
          0,
          0,
          0,
          0,
          1,
          0,
          0
        ],
        [
          13.48559670781899,
          0,
          6.075305097125119,
          3.063963828077082,
          0.08004618007907727,
          0.7612576730667946,
          0
        ],
        [
          0,
          0,
          0,
          0,
          1,
          0,
          0
        ],
        [
          0,
          0,
          0,
          0,
          1,
          0,
          0
        ],
        [
          0,
          0,
          0,
          0,
          1,
          0,
          0
        ],
        [
          0,
          0,
          0,
          0,
          1,
          0,
          0
        ],
        [
          0,
          0,
          0,
          0,
          1,
          0,
          0
        ],
        [
          0,
          0,
          0,
          0,
          1,
          0,
          0
        ],
        [
          0,
          0,
          0,
          0,
          1,
          0,
          0
        ],
        [
          0,
          0,
          0,
          0,
          1,
          0,
          0
        ],
        [
          13.48559670781899,
          0,
          3.850019006814197,
          2.473388720233658,
          0.1157880472883693,
          0.4824212880727935,
          0
        ],
        [
          0,
          0,
          0,
          0,
          1,
          0,
          0
        ],
        [
          4.415384615384625,
          0,
          2.316560878339733,
          1.291604528461402,
          0.2557524670163024,
          0.2902734456244802,
          0
        ],
        [
          0,
          7.958920963295458,
          5.841914685426566,
          1.235338127412341,
          0.2663714056583901,
          0.7320130114596246,
          0
        ],
        [
          0,
          3.072110286320258,
          1.939459953115297,
          0.9194707084786415,
          0.3376139853716392,
          0.2430213375807979,
          0
        ],
        [
          0,
          0,
          0,
          0,
          1,
          0,
          0
        ],
        [
          0,
          0,
          0,
          0,
          1,
          0,
          0
        ],
        [
          0,
          0,
          0,
          0,
          1,
          0,
          0
        ],
        [
          0,
          0,
          0,
          0,
          1,
          0,
          0
        ],
        [
          0,
          0,
          0,
          0,
          1,
          0,
          0
        ],
        [
          0,
          0,
          0,
          0,
          1,
          0,
          0
        ],
        [
          0,
          0,
          0,
          0,
          1,
          0,
          0
        ],
        [
          0,
          0,
          0,
          0,
          1,
          0,
          0
        ],
        [
          0,
          0,
          0,
          0,
          1,
          0,
          0
        ],
        [
          0,
          0,
          0,
          0,
          1,
          0,
          0
        ],
        [
          0,
          0,
          0,
          0,
          1,
          0,
          0
        ],
        [
          0,
          0,
          0,
          0,
          1,
          0,
          0
        ],
        [
          0,
          0,
          0,
          0,
          1,
          0,
          0
        ],
        [
          0,
          0,
          0,
          0,
          1,
          0,
          0
        ],
        [
          0,
          0,
          0,
          0,
          1,
          0,
          0
        ],
        [
          0,
          0,
          0,
          0,
          1,
          0,
          0
        ],
        [
          0,
          0,
          0,
          0,
          1,
          0,
          0
        ],
        [
          0,
          0,
          0,
          0,
          1,
          0,
          0
        ],
        [
          0,
          0,
          0,
          0,
          1,
          0,
          0
        ],
        [
          0,
          0,
          0,
          0,
          1,
          0,
          0
        ],
        [
          0.09277792804977009,
          0,
          0.00004517337918453063,
          0.00003000768326621994,
          0.9956292685503826,
          0.000005660387581004404,
          0
        ],
        [
          0,
          0,
          0,
          0,
          1,
          0,
          0
        ],
        [
          0,
          0,
          0,
          0,
          1,
          0,
          0
        ],
        [
          0,
          0,
          0,
          0,
          1,
          0,
          0
        ],
        [
          0,
          0,
          0,
          0,
          1,
          0,
          0
        ],
        [
          0,
          0,
          0,
          0,
          1,
          0,
          0
        ],
        [
          0,
          0,
          0,
          0,
          1,
          0,
          0
        ],
        [
          0,
          0,
          0,
          0,
          1,
          0,
          0
        ],
        [
          11.7536231884058,
          0,
          2.404590144586797,
          3.146858168185901,
          0.07607330647673172,
          0.3013038306526705,
          0
        ],
        [
          0,
          0,
          0,
          0,
          1,
          0,
          0
        ],
        [
          9.999999999999982,
          0,
          2.304958370504594,
          2.971797411411625,
          0.08472766742698723,
          0.2888196094837246,
          0
        ],
        [
          0,
          0,
          0,
          0,
          1,
          0,
          0
        ],
        [
          0,
          0,
          0,
          0,
          1,
          0,
          0
        ],
        [
          0,
          0,
          0,
          0,
          1,
          0,
          0
        ],
        [
          0,
          0,
          0,
          0,
          1,
          0,
          0
        ],
        [
          0,
          0,
          0,
          0,
          1,
          0,
          0
        ],
        [
          0,
          0,
          0,
          0,
          1,
          0,
          0
        ],
        [
          0,
          0,
          0,
          0,
          1,
          0,
          0
        ],
        [
          0,
          0,
          0,
          0,
          1,
          0,
          0
        ],
        [
          0,
          0,
          0,
          0,
          1,
          0,
          0
        ],
        [
          0,
          0,
          0,
          0,
          1,
          0,
          0
        ],
        [
          0,
          0,
          0,
          0,
          1,
          0,
          0
        ],
        [
          0,
          0,
          0,
          0,
          1,
          0,
          0
        ],
        [
          0,
          0,
          0,
          0,
          1,
          0,
          0
        ],
        [
          0,
          0,
          0,
          0,
          1,
          0,
          0
        ],
        [
          0,
          0,
          0,
          0,
          1,
          0,
          0
        ],
        [
          0,
          0,
          0,
          0,
          1,
          0,
          0
        ],
        [
          0,
          0,
          0,
          0,
          1,
          0,
          0
        ],
        [
          0,
          0,
          0,
          0,
          1,
          0,
          0
        ],
        [
          0,
          0,
          0,
          0,
          1,
          0,
          0
        ],
        [
          0,
          0,
          0,
          0,
          1,
          0,
          0
        ],
        [
          0,
          0,
          0,
          0,
          1,
          0,
          0
        ],
        [
          0,
          0,
          0,
          0,
          1,
          0,
          0
        ],
        [
          0,
          0,
          0,
          0,
          1,
          0,
          0
        ],
        [
          9.999999999999982,
          0,
          2.808782867296221,
          2.594695816224441,
          0.1072220234048034,
          0.3519506387785557,
          0
        ],
        [
          0,
          0,
          0,
          0,
          1,
          0,
          0
        ],
        [
          0,
          0,
          0,
          0,
          1,
          0,
          0
        ],
        [
          0,
          0,
          0,
          0,
          1,
          0,
          0
        ],
        [
          0,
          0,
          0,
          0,
          1,
          0,
          0
        ],
        [
          4.605095541401273,
          0,
          2.437815877879255,
          1.290893635228421,
          0.2558833304367637,
          0.3054671350477244,
          0
        ],
        [
          0,
          0,
          0,
          0,
          1,
          0,
          0
        ],
        [
          0,
          0,
          0,
          0,
          1,
          0,
          0
        ],
        [
          0,
          0,
          0,
          0,
          1,
          0,
          0
        ],
        [
          0,
          0,
          0,
          0,
          1,
          0,
          0
        ],
        [
          5.795366795366803,
          0,
          2.29061669361147,
          1.854809822372779,
          0.1732250183084848,
          0.2870225455659468,
          0
        ],
        [
          0,
          0,
          0,
          0,
          1,
          0,
          0
        ],
        [
          0,
          0,
          0,
          0,
          1,
          0,
          0
        ],
        [
          0,
          0,
          0,
          0,
          1,
          0,
          0
        ],
        [
          0,
          0,
          0,
          0,
          1,
          0,
          0
        ],
        [
          0,
          4.228922263504618,
          3.213546948417932,
          0.5488761134287188,
          0.4587772775461356,
          0.4026690401772842,
          0
        ],
        [
          0,
          0,
          0,
          0,
          1,
          0,
          0
        ],
        [
          0,
          0,
          0,
          0,
          1,
          0,
          0
        ],
        [
          0.09277792804977009,
          0,
          0.0004880885715721008,
          0.0001650373850559106,
          0.989750108158173,
          0.0000611592610256395,
          0
        ],
        [
          0,
          0,
          0,
          0,
          1,
          0,
          0
        ],
        [
          0,
          0,
          0,
          0,
          1,
          0,
          0
        ],
        [
          10.39158576051779,
          0,
          2.325525392512692,
          2.982047744741898,
          0.08419269091424408,
          0.29139673163076,
          0
        ],
        [
          0,
          0,
          0,
          0,
          1,
          0,
          0
        ],
        [
          0,
          0,
          0,
          0,
          1,
          0,
          0
        ],
        [
          0,
          0,
          0,
          0,
          1,
          0,
          0
        ],
        [
          11.7536231884058,
          0,
          2.221767144169718,
          3.349234372703037,
          0.06723627922523923,
          0.278395448331846,
          0
        ],
        [
          0,
          0,
          0,
          0,
          1,
          0,
          0
        ],
        [
          0.09277792804977009,
          0,
          0.00004517337918453063,
          0.00003328401960267513,
          0.995396845658319,
          0.000005660387581004404,
          0
        ],
        [
          0,
          0,
          0,
          0,
          1,
          0,
          0
        ],
        [
          0,
          0,
          0,
          0,
          1,
          0,
          0
        ],
        [
          0,
          0,
          0,
          0,
          1,
          0,
          0
        ],
        [
          0.09277792804977009,
          0,
          0.00004517337918453063,
          0.00003328401960267513,
          0.995396845658319,
          0.000005660387581004404,
          0
        ],
        [
          0,
          0,
          0,
          0,
          1,
          0,
          0
        ],
        [
          0,
          0,
          0,
          0,
          1,
          0,
          0
        ],
        [
          0,
          0,
          0,
          0,
          1,
          0,
          0
        ],
        [
          0,
          0,
          0,
          0,
          1,
          0,
          0
        ],
        [
          0,
          0,
          0,
          0,
          1,
          0,
          0
        ],
        [
          0,
          0,
          0,
          0,
          1,
          0,
          0
        ],
        [
          5.968713598685327,
          0,
          2.49310730030537,
          1.738300893360048,
          0.1873542589232178,
          0.3123953499939294,
          0
        ],
        [
          0,
          0,
          0,
          0,
          1,
          0,
          0
        ],
        [
          0,
          0,
          0,
          0,
          1,
          0,
          0
        ],
        [
          0,
          0,
          0,
          0,
          1,
          0,
          0
        ],
        [
          0.09277792804977009,
          0,
          0.0004880885715721008,
          0.0001814791385559289,
          0.9892516876116119,
          0.0000611592610256395,
          0
        ],
        [
          10.81208053691273,
          0,
          2.797285024220693,
          2.680374618136362,
          0.1015918271118741,
          0.3505099175102355,
          0
        ],
        [
          0,
          0,
          0,
          0,
          1,
          0,
          0
        ],
        [
          0,
          0,
          0,
          0,
          1,
          0,
          0
        ],
        [
          0,
          0,
          0,
          0,
          1,
          0,
          0
        ],
        [
          0,
          0,
          0,
          0,
          1,
          0,
          0
        ],
        [
          0,
          0,
          0,
          0,
          1,
          0,
          0
        ],
        [
          0,
          0,
          0,
          0,
          1,
          0,
          0
        ],
        [
          0,
          0,
          0,
          0,
          1,
          0,
          0
        ],
        [
          0,
          0,
          0,
          0,
          1,
          0,
          0
        ],
        [
          0,
          0,
          0,
          0,
          1,
          0,
          0
        ],
        [
          0,
          0,
          0,
          0,
          1,
          0,
          0
        ],
        [
          0,
          0,
          0,
          0,
          1,
          0,
          0
        ],
        [
          0,
          0,
          0,
          0,
          1,
          0,
          0
        ],
        [
          0,
          0,
          0,
          0,
          1,
          0,
          0
        ],
        [
          0,
          0,
          0,
          0,
          1,
          0,
          0
        ],
        [
          0,
          0,
          0,
          0,
          1,
          0,
          0
        ],
        [
          0,
          0,
          0,
          0,
          1,
          0,
          0
        ],
        [
          0,
          0,
          0,
          0,
          1,
          0,
          0
        ],
        [
          0,
          0,
          0,
          0,
          1,
          0,
          0
        ],
        [
          0,
          0,
          0,
          0,
          1,
          0,
          0
        ],
        [
          0,
          0,
          0,
          0,
          1,
          0,
          0
        ],
        [
          0,
          0,
          0,
          0,
          1,
          0,
          0
        ],
        [
          17.72340425531905,
          0,
          9.164406954407239,
          2.63443840393154,
          0.1045690308992597,
          1.148333293821002,
          0
        ],
        [
          0,
          0,
          0,
          0,
          1,
          0,
          0
        ],
        [
          0,
          0,
          0,
          0,
          1,
          0,
          0
        ],
        [
          0,
          0,
          0,
          0,
          1,
          0,
          0
        ],
        [
          0,
          0,
          0,
          0,
          1,
          0,
          0
        ],
        [
          0,
          0,
          0,
          0,
          1,
          0,
          0
        ],
        [
          0.09277792804977009,
          0,
          0.00004517337918453063,
          0.00003263927534646882,
          0.9954416470111195,
          0.000005660387581004404,
          0
        ],
        [
          0,
          0,
          0,
          0,
          1,
          0,
          0
        ],
        [
          0,
          0,
          0,
          0,
          1,
          0,
          0
        ],
        [
          0,
          0,
          0,
          0,
          1,
          0,
          0
        ],
        [
          0,
          0,
          0,
          0,
          1,
          0,
          0
        ],
        [
          0,
          0,
          0,
          0,
          1,
          0,
          0
        ],
        [
          0,
          0,
          0,
          0,
          1,
          0,
          0
        ],
        [
          0,
          0,
          0,
          0,
          1,
          0,
          0
        ],
        [
          0,
          0,
          0,
          0,
          1,
          0,
          0
        ],
        [
          0,
          0,
          0,
          0,
          1,
          0,
          0
        ],
        [
          0,
          0,
          0,
          0,
          1,
          0,
          0
        ],
        [
          0,
          0,
          0,
          0,
          1,
          0,
          0
        ],
        [
          0,
          0,
          0,
          0,
          1,
          0,
          0
        ],
        [
          0,
          0,
          0,
          0,
          1,
          0,
          0
        ],
        [
          0,
          0,
          0,
          0,
          1,
          0,
          0
        ],
        [
          0,
          0,
          0,
          0,
          1,
          0,
          0
        ],
        [
          0,
          0,
          0,
          0,
          1,
          0,
          0
        ],
        [
          0,
          0,
          0,
          0,
          1,
          0,
          0
        ],
        [
          0,
          0,
          0,
          0,
          1,
          0,
          0
        ],
        [
          7.186046511627935,
          0,
          2.033072216370543,
          2.532025368736981,
          0.1115569432692032,
          0.2547512923002616,
          0
        ],
        [
          0,
          0,
          0,
          0,
          1,
          0,
          0
        ],
        [
          0,
          0,
          0,
          0,
          1,
          0,
          0
        ],
        [
          0,
          0,
          0,
          0,
          1,
          0,
          0
        ],
        [
          0,
          0,
          0,
          0,
          1,
          0,
          0
        ],
        [
          0,
          0,
          0,
          0,
          1,
          0,
          0
        ],
        [
          0,
          0,
          0,
          0,
          1,
          0,
          0
        ],
        [
          0,
          0,
          0,
          0,
          1,
          0,
          0
        ],
        [
          0,
          0,
          0,
          0,
          1,
          0,
          0
        ],
        [
          0,
          0,
          0,
          0,
          1,
          0,
          0
        ],
        [
          0,
          0,
          0,
          0,
          1,
          0,
          0
        ],
        [
          0.09277792804977009,
          0,
          0.0004880885715721008,
          0.0001835398340279681,
          0.9891908400386344,
          0.0000611592610256395,
          0
        ],
        [
          0,
          0,
          0,
          0,
          1,
          0,
          0
        ],
        [
          5.230268869267758,
          0,
          2.472563292216492,
          1.502295691649401,
          0.220318469944446,
          0.3098211115741002,
          0
        ],
        [
          0,
          0,
          0,
          0,
          1,
          0,
          0
        ],
        [
          0,
          0,
          0,
          0,
          1,
          0,
          0
        ],
        [
          0,
          0,
          0,
          0,
          1,
          0,
          0
        ],
        [
          0,
          0,
          0,
          0,
          1,
          0,
          0
        ],
        [
          5.919343940045462,
          0,
          2.214432249112914,
          1.94497321118104,
          0.1631295665697479,
          0.2774763594871107,
          0
        ],
        [
          0,
          0,
          0,
          0,
          1,
          0,
          0
        ],
        [
          0,
          0,
          0,
          0,
          1,
          0,
          0
        ],
        [
          0,
          0,
          0,
          0,
          1,
          0,
          0
        ],
        [
          0,
          0,
          0,
          0,
          1,
          0,
          0
        ],
        [
          6.980161687972732,
          2.714845142501817,
          3.913594087833316,
          0.4240397404829608,
          0.514928144393793,
          0.4903874753618153,
          0
        ],
        [
          0,
          0,
          0,
          0,
          1,
          0,
          0
        ],
        [
          0,
          0,
          0,
          0,
          1,
          0,
          0
        ],
        [
          0,
          0,
          0,
          0,
          1,
          0,
          0
        ],
        [
          0,
          0,
          0,
          0,
          1,
          0,
          0
        ],
        [
          0,
          0,
          0,
          0,
          1,
          0,
          0
        ],
        [
          0,
          0,
          0,
          0,
          1,
          0,
          0
        ],
        [
          18.28767123287658,
          0,
          8.60345737143069,
          4.467317675280775,
          0.03454918873023183,
          1.078044284887674,
          0
        ],
        [
          0,
          0,
          0,
          0,
          1,
          0,
          0
        ],
        [
          0,
          0,
          0,
          0,
          1,
          0,
          0
        ],
        [
          0,
          0,
          0,
          0,
          1,
          0,
          0
        ],
        [
          0,
          0,
          0,
          0,
          1,
          0,
          0
        ],
        [
          0,
          0,
          0,
          0,
          1,
          0,
          0
        ],
        [
          0,
          0,
          0,
          0,
          1,
          0,
          0
        ],
        [
          0,
          0,
          0,
          0,
          1,
          0,
          0
        ],
        [
          0,
          0,
          0,
          0,
          1,
          0,
          0
        ],
        [
          0,
          0,
          0,
          0,
          1,
          0,
          0
        ],
        [
          0,
          0,
          0,
          0,
          1,
          0,
          0
        ],
        [
          0,
          0,
          0,
          0,
          1,
          0,
          0
        ],
        [
          0,
          0,
          0,
          0,
          1,
          0,
          0
        ],
        [
          0,
          0,
          0,
          0,
          1,
          0,
          0
        ],
        [
          0,
          0,
          0,
          0,
          1,
          0,
          0
        ],
        [
          0.09277792804977009,
          0,
          0.00004517337918453063,
          0.00003248106962239206,
          0.9954527076995845,
          0.000005660387581004404,
          0
        ],
        [
          0,
          0,
          0,
          0,
          1,
          0,
          0
        ],
        [
          0,
          0,
          0,
          0,
          1,
          0,
          0
        ],
        [
          0,
          0,
          0,
          0,
          1,
          0,
          0
        ],
        [
          0,
          0,
          0,
          0,
          1,
          0,
          0
        ],
        [
          0,
          0,
          0,
          0,
          1,
          0,
          0
        ],
        [
          0,
          0,
          0,
          0,
          1,
          0,
          0
        ],
        [
          0,
          0,
          0,
          0,
          1,
          0,
          0
        ],
        [
          0,
          0,
          0,
          0,
          1,
          0,
          0
        ],
        [
          0,
          0,
          0,
          0,
          1,
          0,
          0
        ],
        [
          0,
          0,
          0,
          0,
          1,
          0,
          0
        ],
        [
          0,
          0,
          0,
          0,
          1,
          0,
          0
        ],
        [
          0,
          0,
          0,
          0,
          1,
          0,
          0
        ],
        [
          0,
          0,
          0,
          0,
          1,
          0,
          0
        ],
        [
          0,
          0,
          0,
          0,
          1,
          0,
          0
        ],
        [
          0,
          0,
          0,
          0,
          1,
          0,
          0
        ],
        [
          0,
          0,
          0,
          0,
          1,
          0,
          0
        ],
        [
          0,
          0,
          0,
          0,
          1,
          0,
          0
        ],
        [
          0,
          0,
          0,
          0,
          1,
          0,
          0
        ],
        [
          0,
          0,
          0,
          0,
          1,
          0,
          0
        ],
        [
          0,
          0,
          0,
          0,
          1,
          0,
          0
        ],
        [
          0,
          0,
          0,
          0,
          1,
          0,
          0
        ],
        [
          0.09277792804977009,
          0,
          0.00004517337918453063,
          0.00003256372043214384,
          0.995446925954447,
          0.000005660387581004404,
          0
        ],
        [
          0,
          0,
          0,
          0,
          1,
          0,
          0
        ],
        [
          0,
          0,
          0,
          0,
          1,
          0,
          0
        ],
        [
          0,
          0,
          0,
          0,
          1,
          0,
          0
        ],
        [
          0,
          0,
          0,
          0,
          1,
          0,
          0
        ],
        [
          18.88700564971751,
          0,
          6.816667745201143,
          4.082902100401483,
          0.04331919601390188,
          0.8541530907208076,
          0
        ],
        [
          0,
          0,
          0,
          0,
          1,
          0,
          0
        ],
        [
          5.086623201400883,
          0,
          2.194279713488118,
          1.68273438432022,
          0.1945615131102592,
          0.2749511739810546,
          0
        ],
        [
          0,
          0,
          0,
          0,
          1,
          0,
          0
        ],
        [
          0,
          0,
          0,
          0,
          1,
          0,
          0
        ],
        [
          0,
          0,
          0,
          0,
          1,
          0,
          0
        ],
        [
          0,
          0,
          0,
          0,
          1,
          0,
          0
        ],
        [
          0,
          0,
          0,
          0,
          1,
          0,
          0
        ],
        [
          0,
          0,
          0,
          0,
          1,
          0,
          0
        ],
        [
          0,
          0,
          0,
          0,
          1,
          0,
          0
        ],
        [
          0,
          0,
          0,
          0,
          1,
          0,
          0
        ],
        [
          0,
          0,
          0,
          0,
          1,
          0,
          0
        ],
        [
          19.52478134110788,
          0,
          5.696312627522519,
          4.888676744939659,
          0.02703339820148887,
          0.7137685476801473,
          0
        ],
        [
          0,
          0,
          0,
          0,
          1,
          0,
          0
        ],
        [
          0,
          0,
          0,
          0,
          1,
          0,
          0
        ],
        [
          0,
          0,
          0,
          0,
          1,
          0,
          0
        ],
        [
          0,
          0,
          0,
          0,
          1,
          0,
          0
        ],
        [
          0,
          0,
          0,
          0,
          1,
          0,
          0
        ],
        [
          0,
          0,
          0,
          0,
          1,
          0,
          0
        ],
        [
          0,
          0,
          0,
          0,
          1,
          0,
          0
        ],
        [
          0,
          0,
          0,
          0,
          1,
          0,
          0
        ],
        [
          0,
          0,
          0,
          0,
          1,
          0,
          0
        ],
        [
          15.81189128996235,
          0,
          4.906715017868095,
          2.337780878390589,
          0.126269318004579,
          0.6148291151125436,
          0
        ],
        [
          0.09277792804977009,
          0,
          0.00004517337918453063,
          0.00003284583261820018,
          0.995427246174988,
          0.000005660387581004404,
          0
        ],
        [
          0,
          0,
          0,
          0,
          1,
          0,
          0
        ],
        [
          0,
          0,
          0,
          0,
          1,
          0,
          0
        ],
        [
          0,
          0,
          0,
          0,
          1,
          0,
          0
        ],
        [
          0,
          0,
          0,
          0,
          1,
          0,
          0
        ],
        [
          0,
          0,
          0,
          0,
          1,
          0,
          0
        ],
        [
          0,
          0,
          0,
          0,
          1,
          0,
          0
        ],
        [
          0,
          0,
          0,
          0,
          1,
          0,
          0
        ],
        [
          0,
          0,
          0,
          0,
          1,
          0,
          0
        ],
        [
          0,
          0,
          0,
          0,
          1,
          0,
          0
        ],
        [
          0,
          0,
          0,
          0,
          1,
          0,
          0
        ],
        [
          0,
          0,
          0,
          0,
          1,
          0,
          0
        ],
        [
          0,
          0,
          0,
          0,
          1,
          0,
          0
        ],
        [
          0,
          0,
          0,
          0,
          1,
          0,
          0
        ],
        [
          0,
          0,
          0,
          0,
          1,
          0,
          0
        ],
        [
          0,
          0,
          0,
          0,
          1,
          0,
          0
        ],
        [
          0,
          0,
          0,
          0,
          1,
          0,
          0
        ],
        [
          0,
          0,
          0,
          0,
          1,
          0,
          0
        ],
        [
          0,
          0,
          0,
          0,
          1,
          0,
          0
        ],
        [
          0,
          0,
          0,
          0,
          1,
          0,
          0
        ],
        [
          0,
          0,
          0,
          0,
          1,
          0,
          0
        ],
        [
          0,
          0,
          0,
          0,
          1,
          0,
          0
        ],
        [
          0,
          0,
          0,
          0,
          1,
          0,
          0
        ],
        [
          0,
          0,
          0,
          0,
          1,
          0,
          0
        ],
        [
          0,
          0,
          0,
          0,
          1,
          0,
          0
        ],
        [
          0,
          0,
          0,
          0,
          1,
          0,
          0
        ],
        [
          0,
          0,
          0,
          0,
          1,
          0,
          0
        ],
        [
          0,
          0,
          0,
          0,
          1,
          0,
          0
        ],
        [
          0,
          0,
          0,
          0,
          1,
          0,
          0
        ],
        [
          0,
          0,
          0,
          0,
          1,
          0,
          0
        ],
        [
          0,
          0,
          0,
          0,
          1,
          0,
          0
        ],
        [
          0,
          6.860044135989937,
          4.728906188526709,
          0.7354846802021378,
          0.391111146493435,
          0.5925490265390155,
          0
        ],
        [
          0,
          0,
          0,
          0,
          1,
          0,
          0
        ],
        [
          5.730049665782893,
          0,
          2.596556007086575,
          1.584003762625457,
          0.2081849251983516,
          0.3253578466170692,
          0
        ],
        [
          0,
          0,
          0,
          0,
          1,
          0,
          0
        ],
        [
          0,
          0,
          0,
          0,
          1,
          0,
          0
        ],
        [
          0,
          0,
          0,
          0,
          1,
          0,
          0
        ],
        [
          0.09277792804977009,
          0,
          0.00004517337918453063,
          0.00003384373361203785,
          0.9953583034431897,
          0.000005660387581004404,
          0
        ],
        [
          0,
          0,
          0,
          0,
          1,
          0,
          0
        ],
        [
          0,
          0,
          0,
          0,
          1,
          0,
          0
        ],
        [
          5.751855974592107,
          0,
          2.424447192141383,
          1.720319290812437,
          0.1896519504808524,
          0.303791990436207,
          0
        ],
        [
          0,
          0,
          0,
          0,
          1,
          0,
          0
        ],
        [
          0,
          0,
          0,
          0,
          1,
          0,
          0
        ],
        [
          0,
          0,
          0,
          0,
          1,
          0,
          0
        ],
        [
          0,
          0,
          0,
          0,
          1,
          0,
          0
        ],
        [
          0,
          0,
          0,
          0,
          1,
          0,
          0
        ],
        [
          0,
          0,
          0,
          0,
          1,
          0,
          0
        ],
        [
          0,
          0,
          0,
          0,
          1,
          0,
          0
        ],
        [
          0,
          0,
          0,
          0,
          1,
          0,
          0
        ],
        [
          0,
          0,
          0,
          0,
          1,
          0,
          0
        ],
        [
          0,
          0,
          0,
          0,
          1,
          0,
          0
        ],
        [
          0,
          0,
          0,
          0,
          1,
          0,
          0
        ],
        [
          0.09277792804977009,
          0,
          0.0004880885715721008,
          0.0001877711221460743,
          0.989066961658926,
          0.0000611592610256395,
          0
        ],
        [
          0,
          0,
          0,
          0,
          1,
          0,
          0
        ],
        [
          0,
          0,
          0,
          0,
          1,
          0,
          0
        ],
        [
          0,
          0,
          0,
          0,
          1,
          0,
          0
        ],
        [
          0,
          0,
          0,
          0,
          1,
          0,
          0
        ],
        [
          0,
          0,
          0,
          0,
          1,
          0,
          0
        ],
        [
          0,
          0,
          0,
          0,
          1,
          0,
          0
        ],
        [
          0,
          0,
          0,
          0,
          1,
          0,
          0
        ],
        [
          0.09277792804977009,
          0,
          0.00004517337918453063,
          0.00003401060107854903,
          0.9953468746361919,
          0.000005660387581004404,
          0
        ],
        [
          0,
          0,
          0,
          0,
          1,
          0,
          0
        ],
        [
          0,
          0,
          0,
          0,
          1,
          0,
          0
        ],
        [
          0,
          0,
          0,
          0,
          1,
          0,
          0
        ],
        [
          0,
          0,
          0,
          0,
          1,
          0,
          0
        ],
        [
          0,
          0,
          0,
          0,
          1,
          0,
          0
        ],
        [
          0,
          0,
          0,
          0,
          1,
          0,
          0
        ],
        [
          0,
          0,
          0,
          0,
          1,
          0,
          0
        ],
        [
          0,
          0,
          0,
          0,
          1,
          0,
          0
        ],
        [
          0,
          0,
          0,
          0,
          1,
          0,
          0
        ],
        [
          0,
          0,
          0,
          0,
          1,
          0,
          0
        ],
        [
          0,
          0,
          0,
          0,
          1,
          0,
          0
        ],
        [
          0,
          0,
          0,
          0,
          1,
          0,
          0
        ],
        [
          0,
          0,
          0,
          0,
          1,
          0,
          0
        ],
        [
          0,
          0,
          0,
          0,
          1,
          0,
          0
        ],
        [
          0,
          0,
          0,
          0,
          1,
          0,
          0
        ],
        [
          0,
          0,
          0,
          0,
          1,
          0,
          0
        ],
        [
          0,
          0,
          0,
          0,
          1,
          0,
          0
        ],
        [
          0,
          0,
          0,
          0,
          1,
          0,
          0
        ],
        [
          0.09277792804977009,
          0,
          0.0004880885715721008,
          0.0001876628522250456,
          0.9890701139429463,
          0.0000611592610256395,
          0
        ],
        [
          0,
          0,
          0,
          0,
          1,
          0,
          0
        ],
        [
          0,
          0,
          0,
          0,
          1,
          0,
          0
        ],
        [
          0,
          5.486486486486491,
          3.989010065281487,
          0.6383155414327213,
          0.4243214230319841,
          0.4998373697434851,
          0
        ],
        [
          0,
          0,
          0,
          0,
          1,
          0,
          0
        ],
        [
          0,
          0,
          0,
          0,
          1,
          0,
          0
        ],
        [
          0,
          0,
          0,
          0,
          1,
          0,
          0
        ],
        [
          0,
          0,
          0,
          0,
          1,
          0,
          0
        ],
        [
          0,
          0,
          0,
          0,
          1,
          0,
          0
        ],
        [
          0,
          3.897959183673471,
          3.03925819480238,
          0.496908128626341,
          0.480861823138819,
          0.3808300298069456,
          0
        ],
        [
          0,
          0,
          0,
          0,
          1,
          0,
          0
        ],
        [
          0,
          0,
          0,
          0,
          1,
          0,
          0
        ],
        [
          0,
          0,
          0,
          0,
          1,
          0,
          0
        ],
        [
          0,
          0,
          0,
          0,
          1,
          0,
          0
        ],
        [
          0,
          0,
          0,
          0,
          1,
          0,
          0
        ],
        [
          0,
          0,
          0,
          0,
          1,
          0,
          0
        ],
        [
          0,
          0,
          0,
          0,
          1,
          0,
          0
        ],
        [
          0,
          0,
          0,
          0,
          1,
          0,
          0
        ],
        [
          0,
          0,
          0,
          0,
          1,
          0,
          0
        ],
        [
          0,
          0,
          0,
          0,
          1,
          0,
          0
        ],
        [
          0,
          0,
          0,
          0,
          1,
          0,
          0
        ],
        [
          0,
          0,
          0,
          0,
          1,
          0,
          0
        ],
        [
          0,
          0,
          0,
          0,
          1,
          0,
          0
        ],
        [
          0,
          0,
          0,
          0,
          1,
          0,
          0
        ],
        [
          0,
          0,
          0,
          0,
          1,
          0,
          0
        ],
        [
          0,
          0,
          0,
          0,
          1,
          0,
          0
        ],
        [
          6.197789031423221,
          0,
          1.974340957101867,
          2.293740297947245,
          0.1298965598216861,
          0.2473920533727693,
          0
        ],
        [
          0,
          0,
          0,
          0,
          1,
          0,
          0
        ],
        [
          0,
          0,
          0,
          0,
          1,
          0,
          0
        ],
        [
          0,
          0,
          0,
          0,
          1,
          0,
          0
        ],
        [
          0,
          4.064423230486315,
          3.074775470057916,
          0.5530602069600228,
          0.4570699842602978,
          0.3852804726871717,
          0
        ],
        [
          0,
          4.030447553449568,
          2.958450401373107,
          0.6088100531603615,
          0.4352361982785076,
          0.3707045214072537,
          0
        ],
        [
          0,
          5.865332583304815,
          4.77326464510902,
          0.8303039269053016,
          0.3621846601526197,
          0.5981073013744086,
          0
        ],
        [
          0,
          0,
          0,
          0,
          1,
          0,
          0
        ],
        [
          0,
          0,
          0,
          0,
          1,
          0,
          0
        ],
        [
          0.09277792804977009,
          0,
          0.0004880885715721008,
          0.0001736934192937412,
          0.9894847604331796,
          0.0000611592610256395,
          0
        ],
        [
          0,
          0,
          0,
          0,
          1,
          0,
          0
        ],
        [
          0,
          0,
          0,
          0,
          1,
          0,
          0
        ],
        [
          0,
          0,
          0,
          0,
          1,
          0,
          0
        ],
        [
          5.4800170022457,
          5.234520517502344,
          5.333427248623666,
          0.001367200203254981,
          0.970504404663376,
          0.6682976989385384,
          0
        ],
        [
          0,
          0,
          0,
          0,
          1,
          0,
          0
        ],
        [
          0,
          3.580801491146303,
          2.49702499699747,
          0.7273743924644407,
          0.3937355762628572,
          0.3128862515404248,
          0
        ],
        [
          0,
          0,
          0,
          0,
          1,
          0,
          0
        ],
        [
          0,
          0,
          0,
          0,
          1,
          0,
          0
        ],
        [
          0,
          0,
          0,
          0,
          1,
          0,
          0
        ],
        [
          0,
          0,
          0,
          0,
          1,
          0,
          0
        ],
        [
          0,
          0,
          0,
          0,
          1,
          0,
          0
        ],
        [
          0,
          0,
          0,
          0,
          1,
          0,
          0
        ],
        [
          0,
          0,
          0,
          0,
          1,
          0,
          0
        ],
        [
          0.09277792804977009,
          0,
          0.0004880885715721008,
          0.0001736934192937412,
          0.9894847604331796,
          0.0000611592610256395,
          0
        ],
        [
          0,
          0,
          0,
          0,
          1,
          0,
          0
        ],
        [
          0,
          0,
          0,
          0,
          1,
          0,
          0
        ],
        [
          0,
          0,
          0,
          0,
          1,
          0,
          0
        ],
        [
          0,
          0,
          0,
          0,
          1,
          0,
          0
        ],
        [
          0,
          0,
          0,
          0,
          1,
          0,
          0
        ],
        [
          0,
          0,
          0,
          0,
          1,
          0,
          0
        ],
        [
          0,
          0,
          0,
          0,
          1,
          0,
          0
        ],
        [
          0,
          0,
          0,
          0,
          1,
          0,
          0
        ],
        [
          0,
          0,
          0,
          0,
          1,
          0,
          0
        ],
        [
          0,
          0,
          0,
          0,
          1,
          0,
          0
        ],
        [
          0,
          3.608195195768167,
          2.506511381376387,
          0.7298027678504404,
          0.3929471266236532,
          0.3140749297685402,
          0
        ],
        [
          0,
          0,
          0,
          0,
          1,
          0,
          0
        ],
        [
          0,
          0,
          0,
          0,
          1,
          0,
          0
        ],
        [
          0,
          0,
          0,
          0,
          1,
          0,
          0
        ],
        [
          0,
          0,
          0,
          0,
          1,
          0,
          0
        ],
        [
          0,
          0,
          0,
          0,
          1,
          0,
          0
        ],
        [
          7.588332003002202,
          0,
          2.604499343607858,
          2.127804369851837,
          0.144647820779516,
          0.3263531753750339,
          0
        ],
        [
          0,
          0,
          0,
          0,
          1,
          0,
          0
        ],
        [
          0,
          0,
          0,
          0,
          1,
          0,
          0
        ],
        [
          14.92760180995476,
          0,
          5.210721879203789,
          4.285590492043703,
          0.03843672910182083,
          0.652922272930455,
          0
        ],
        [
          0,
          0,
          0,
          0,
          1,
          0,
          0
        ],
        [
          0,
          0,
          0,
          0,
          1,
          0,
          0
        ],
        [
          0,
          0,
          0,
          0,
          1,
          0,
          0
        ],
        [
          0,
          0,
          0,
          0,
          1,
          0,
          0
        ],
        [
          0,
          0,
          0,
          0,
          1,
          0,
          0
        ],
        [
          0,
          0,
          0,
          0,
          1,
          0,
          0
        ],
        [
          0,
          0,
          0,
          0,
          1,
          0,
          0
        ],
        [
          0,
          0,
          0,
          0,
          1,
          0,
          0
        ],
        [
          0,
          5.934537246049796,
          4.376194455620614,
          0.6056457770269397,
          0.4364319782466,
          0.5483529723881697,
          0
        ],
        [
          0,
          0,
          0,
          0,
          1,
          0,
          0
        ],
        [
          0,
          0,
          0,
          0,
          1,
          0,
          0
        ],
        [
          0,
          0,
          0,
          0,
          1,
          0,
          0
        ],
        [
          0,
          0,
          0,
          0,
          1,
          0,
          0
        ],
        [
          0,
          0,
          0,
          0,
          1,
          0,
          0
        ],
        [
          15.23054755043236,
          0,
          7.760135079328665,
          4.036637090747526,
          0.04452245878258554,
          0.9723729555523399,
          0
        ],
        [
          0,
          0,
          0,
          0,
          1,
          0,
          0
        ],
        [
          0,
          0,
          0,
          0,
          1,
          0,
          0
        ],
        [
          0,
          6.3264965418552,
          4.650986325864577,
          0.6118894470511407,
          0.4340772856675368,
          0.58278538629584,
          0
        ],
        [
          0,
          0,
          0,
          0,
          1,
          0,
          0
        ],
        [
          0,
          0,
          0,
          0,
          1,
          0,
          0
        ],
        [
          0,
          0,
          0,
          0,
          1,
          0,
          0
        ],
        [
          5.807671185013155,
          0,
          2.028873851191749,
          2.093241998335319,
          0.1479518084264247,
          0.2542252219785906,
          0
        ],
        [
          0,
          0,
          0,
          0,
          1,
          0,
          0
        ],
        [
          0,
          0,
          0,
          0,
          1,
          0,
          0
        ],
        [
          0,
          0,
          0,
          0,
          1,
          0,
          0
        ],
        [
          0,
          4.24116439218896,
          3.132715988128257,
          0.6118754700554199,
          0.4340825352082566,
          0.3925406288863039,
          0
        ],
        [
          0,
          0,
          0,
          0,
          1,
          0,
          0
        ],
        [
          0,
          0,
          0,
          0,
          1,
          0,
          0
        ],
        [
          0,
          0,
          0,
          0,
          1,
          0,
          0
        ],
        [
          0,
          0,
          0,
          0,
          1,
          0,
          0
        ],
        [
          0,
          0,
          0,
          0,
          1,
          0,
          0
        ],
        [
          0,
          0,
          0,
          0,
          1,
          0,
          0
        ],
        [
          0,
          0,
          0,
          0,
          1,
          0,
          0
        ],
        [
          0,
          0,
          0,
          0,
          1,
          0,
          0
        ],
        [
          0,
          0,
          0,
          0,
          1,
          0,
          0
        ],
        [
          0,
          0,
          0,
          0,
          1,
          0,
          0
        ],
        [
          0,
          0,
          0,
          0,
          1,
          0,
          0
        ],
        [
          0,
          0,
          0,
          0,
          1,
          0,
          0
        ],
        [
          0,
          0,
          0,
          0,
          1,
          0,
          0
        ],
        [
          0,
          0,
          0,
          0,
          1,
          0,
          0
        ],
        [
          0,
          52.5400459623091,
          32.8276200864298,
          8.534767351051713,
          0.00348425863275803,
          4.113419372327806,
          0
        ],
        [
          0,
          0,
          0,
          0,
          1,
          0,
          0
        ],
        [
          0,
          0,
          0,
          0,
          1,
          0,
          0
        ],
        [
          0,
          0,
          0,
          0,
          1,
          0,
          0
        ],
        [
          0,
          0,
          0,
          0,
          1,
          0,
          0
        ],
        [
          0,
          0,
          0,
          0,
          1,
          0,
          0
        ],
        [
          0,
          0,
          0,
          0,
          1,
          0,
          0
        ],
        [
          0,
          0,
          0,
          0,
          1,
          0,
          0
        ],
        [
          0,
          0,
          0,
          0,
          1,
          0,
          0
        ],
        [
          0,
          0,
          0,
          0,
          1,
          0,
          0
        ],
        [
          0,
          0,
          0,
          0,
          1,
          0,
          0
        ],
        [
          0,
          0,
          0,
          0,
          1,
          0,
          0
        ],
        [
          0,
          0,
          0,
          0,
          1,
          0,
          0
        ],
        [
          0,
          0,
          0,
          0,
          1,
          0,
          0
        ],
        [
          0,
          0,
          0,
          0,
          1,
          0,
          0
        ],
        [
          0,
          0,
          0,
          0,
          1,
          0,
          0
        ],
        [
          0,
          0,
          0,
          0,
          1,
          0,
          0
        ],
        [
          0,
          0,
          0,
          0,
          1,
          0,
          0
        ],
        [
          0,
          0,
          0,
          0,
          1,
          0,
          0
        ],
        [
          0,
          0,
          0,
          0,
          1,
          0,
          0
        ],
        [
          0,
          2.910386965376814,
          2.278375486349034,
          0.4879430385582602,
          0.4848463054289169,
          0.285488678079927,
          0
        ],
        [
          11.03418803418803,
          0,
          2.710809380370909,
          2.822250377470379,
          0.09296598029931458,
          0.3396742069802092,
          0
        ],
        [
          0,
          0,
          0,
          0,
          1,
          0,
          0
        ],
        [
          0,
          0,
          0,
          0,
          1,
          0,
          0
        ],
        [
          0,
          0,
          0,
          0,
          1,
          0,
          0
        ],
        [
          0,
          0,
          0,
          0,
          1,
          0,
          0
        ],
        [
          0,
          0,
          0,
          0,
          1,
          0,
          0
        ],
        [
          0,
          6.257612615771748,
          4.433710478060709,
          0.6834240698259002,
          0.4084101457956887,
          0.5555599377515263,
          0
        ],
        [
          0,
          0,
          0,
          0,
          1,
          0,
          0
        ],
        [
          0,
          0,
          0,
          0,
          1,
          0,
          0
        ],
        [
          0,
          0,
          0,
          0,
          1,
          0,
          0
        ],
        [
          0,
          2.892636119164077,
          1.853196059316016,
          0.887105593681401,
          0.346262871687181,
          0.2322121600969549,
          0
        ],
        [
          0,
          0,
          0,
          0,
          1,
          0,
          0
        ],
        [
          0,
          0,
          0,
          0,
          1,
          0,
          0
        ],
        [
          0,
          0,
          0,
          0,
          1,
          0,
          0
        ],
        [
          0,
          3.588755904923711,
          2.39657559667535,
          0.7920527465291407,
          0.3734801409884903,
          0.300299578850298,
          0
        ],
        [
          0,
          0,
          0,
          0,
          1,
          0,
          0
        ],
        [
          0,
          0,
          0,
          0,
          1,
          0,
          0
        ],
        [
          0,
          0,
          0,
          0,
          1,
          0,
          0
        ],
        [
          0,
          0,
          0,
          0,
          1,
          0,
          0
        ],
        [
          0,
          0,
          0,
          0,
          1,
          0,
          0
        ],
        [
          0,
          0,
          0,
          0,
          1,
          0,
          0
        ],
        [
          0,
          0,
          0,
          0,
          1,
          0,
          0
        ],
        [
          0,
          0,
          0,
          0,
          1,
          0,
          0
        ],
        [
          0,
          0,
          0,
          0,
          1,
          0,
          0
        ],
        [
          0,
          0,
          0,
          0,
          1,
          0,
          0
        ],
        [
          0,
          0,
          0,
          0,
          1,
          0,
          0
        ],
        [
          5.23210550635381,
          0,
          2.212860612861493,
          1.70867620309528,
          0.1911572165598812,
          0.2772794277879554,
          0
        ],
        [
          0,
          0,
          0,
          0,
          1,
          0,
          0
        ],
        [
          0,
          0,
          0,
          0,
          1,
          0,
          0
        ],
        [
          0,
          0,
          0,
          0,
          1,
          0,
          0
        ],
        [
          0,
          0,
          0,
          0,
          1,
          0,
          0
        ],
        [
          0,
          0,
          0,
          0,
          1,
          0,
          0
        ],
        [
          0,
          5.752274421048805,
          4.193857001498262,
          0.6396973003284003,
          0.42382043039649,
          0.5255054307718995,
          0
        ],
        [
          0,
          0,
          0,
          0,
          1,
          0,
          0
        ],
        [
          9.961730287327004,
          0,
          2.827161101276619,
          2.494038020145922,
          0.1142781841760527,
          0.3542534978796757,
          0
        ],
        [
          0,
          0,
          0,
          0,
          1,
          0,
          0
        ],
        [
          9.634441087613297,
          0,
          2.617823996603563,
          2.59003465968766,
          0.1075379825414244,
          0.328022802524909,
          0
        ],
        [
          0,
          0,
          0,
          0,
          1,
          0,
          0
        ],
        [
          0,
          0,
          0,
          0,
          1,
          0,
          0
        ],
        [
          0,
          0,
          0,
          0,
          1,
          0,
          0
        ],
        [
          0,
          8.05660377358491,
          5.83495882544831,
          1.24998161607536,
          0.2635559886016919,
          0.7311414170793304,
          0
        ],
        [
          0,
          0,
          0,
          0,
          1,
          0,
          0
        ],
        [
          0,
          0,
          0,
          0,
          1,
          0,
          0
        ],
        [
          9.634441087613297,
          0,
          3.038104443881798,
          2.293776984444992,
          0.1298934903820234,
          0.3806854606491731,
          0
        ],
        [
          0,
          0,
          0,
          0,
          1,
          0,
          0
        ],
        [
          0,
          0,
          0,
          0,
          1,
          0,
          0
        ],
        [
          0,
          0,
          0,
          0,
          1,
          0,
          0
        ],
        [
          0,
          0,
          0,
          0,
          1,
          0,
          0
        ],
        [
          0,
          0,
          0,
          0,
          1,
          0,
          0
        ],
        [
          0,
          0,
          0,
          0,
          1,
          0,
          0
        ],
        [
          0,
          0,
          0,
          0,
          1,
          0,
          0
        ],
        [
          0,
          0,
          0,
          0,
          1,
          0,
          0
        ],
        [
          0,
          0,
          0,
          0,
          1,
          0,
          0
        ],
        [
          0,
          0,
          0,
          0,
          1,
          0,
          0
        ],
        [
          0,
          0,
          0,
          0,
          1,
          0,
          0
        ],
        [
          0,
          0,
          0,
          0,
          1,
          0,
          0
        ],
        [
          0,
          0,
          0,
          0,
          1,
          0,
          0
        ],
        [
          0,
          0,
          0,
          0,
          1,
          0,
          0
        ],
        [
          0,
          0,
          0,
          0,
          1,
          0,
          0
        ],
        [
          0,
          0,
          0,
          0,
          1,
          0,
          0
        ],
        [
          33.37740968667196,
          0,
          10.32764197957233,
          9.276512095181637,
          0.002321109933560717,
          1.29409084415473,
          0
        ],
        [
          0,
          0,
          0,
          0,
          1,
          0,
          0
        ],
        [
          34.32141737221698,
          0,
          11.98490103938238,
          12.71794895618251,
          0.0003621627494770907,
          1.501751390476405,
          0
        ],
        [
          0,
          6.058823529411834,
          4.497014017368242,
          0.6075333241254199,
          0.435718071717467,
          0.5634920998832602,
          0
        ],
        [
          0,
          0,
          0,
          0,
          1,
          0,
          0
        ],
        [
          0,
          0,
          0,
          0,
          1,
          0,
          0
        ],
        [
          0,
          0,
          0,
          0,
          1,
          0,
          0
        ],
        [
          0,
          0,
          0,
          0,
          1,
          0,
          0
        ],
        [
          0,
          0,
          0,
          0,
          1,
          0,
          0
        ],
        [
          0,
          0,
          0,
          0,
          1,
          0,
          0
        ],
        [
          0,
          0,
          0,
          0,
          1,
          0,
          0
        ],
        [
          0,
          0,
          0,
          0,
          1,
          0,
          0
        ],
        [
          0,
          0,
          0,
          0,
          1,
          0,
          0
        ],
        [
          0,
          0,
          0,
          0,
          1,
          0,
          0
        ],
        [
          0.09277792804977009,
          0,
          0.00004517337918453063,
          0.00003012850640793374,
          0.995620478306505,
          0.000005660387581004404,
          0
        ],
        [
          0,
          0,
          0,
          0,
          1,
          0,
          0
        ],
        [
          0,
          0,
          0,
          0,
          1,
          0,
          0
        ],
        [
          0,
          0,
          0,
          0,
          1,
          0,
          0
        ],
        [
          0,
          0,
          0,
          0,
          1,
          0,
          0
        ],
        [
          0,
          0,
          0,
          0,
          1,
          0,
          0
        ],
        [
          0,
          0,
          0,
          0,
          1,
          0,
          0
        ],
        [
          0,
          0,
          0,
          0,
          1,
          0,
          0
        ],
        [
          0,
          0,
          0,
          0,
          1,
          0,
          0
        ],
        [
          0,
          0,
          0,
          0,
          1,
          0,
          0
        ],
        [
          0,
          0,
          0,
          0,
          1,
          0,
          0
        ],
        [
          0,
          0,
          0,
          0,
          1,
          0,
          0
        ],
        [
          4.633619665653873,
          0,
          2.413214884681469,
          1.29741837760108,
          0.254685325667324,
          0.3023845417396549,
          0
        ],
        [
          20.39964519256707,
          0,
          5.500239764906552,
          5.197097642858438,
          0.02262463402697423,
          0.6891999097664387,
          0
        ],
        [
          0,
          0,
          0,
          0,
          1,
          0,
          0
        ],
        [
          0,
          0,
          0,
          0,
          1,
          0,
          0
        ],
        [
          0,
          0,
          0,
          0,
          1,
          0,
          0
        ],
        [
          0.09277792804977009,
          0,
          0.00004517337918453063,
          0.00003063134246072963,
          0.9955840834299218,
          0.000005660387581004404,
          0
        ],
        [
          0,
          3.770370797225847,
          2.733955131095095,
          0.6438143296007972,
          0.4223329389262487,
          0.3425744531499062,
          0
        ],
        [
          0,
          0,
          0,
          0,
          1,
          0,
          0
        ],
        [
          0,
          0,
          0,
          0,
          1,
          0,
          0
        ],
        [
          0,
          0,
          0,
          0,
          1,
          0,
          0
        ],
        [
          0,
          0,
          0,
          0,
          1,
          0,
          0
        ],
        [
          0,
          0,
          0,
          0,
          1,
          0,
          0
        ],
        [
          7.866498740554086,
          0,
          2.530649000274122,
          2.27231527584388,
          0.1317030169196557,
          0.3170994606030752,
          0
        ],
        [
          0,
          0,
          0,
          0,
          1,
          0,
          0
        ],
        [
          0,
          0,
          0,
          0,
          1,
          0,
          0
        ],
        [
          0,
          0,
          0,
          0,
          1,
          0,
          0
        ],
        [
          0,
          0,
          0,
          0,
          1,
          0,
          0
        ],
        [
          6.426160337552737,
          0,
          2.697069332919139,
          1.710973602228499,
          0.1908590993720587,
          0.3379525294045578,
          0
        ],
        [
          0,
          0,
          0,
          0,
          1,
          0,
          0
        ],
        [
          0,
          0,
          0,
          0,
          1,
          0,
          0
        ],
        [
          0,
          0,
          0,
          0,
          1,
          0,
          0
        ],
        [
          0,
          0,
          0,
          0,
          1,
          0,
          0
        ],
        [
          0,
          0,
          0,
          0,
          1,
          0,
          0
        ],
        [
          0,
          0,
          0,
          0,
          1,
          0,
          0
        ],
        [
          0,
          0,
          0,
          0,
          1,
          0,
          0
        ],
        [
          0,
          0,
          0,
          0,
          1,
          0,
          0
        ],
        [
          0,
          0,
          0,
          0,
          1,
          0,
          0
        ],
        [
          10.21996165052166,
          0,
          2.759213394820828,
          2.603893747472739,
          0.1066015207924922,
          0.3457394048292314,
          0
        ],
        [
          0,
          0,
          0,
          0,
          1,
          0,
          0
        ],
        [
          0,
          0,
          0,
          0,
          1,
          0,
          0
        ],
        [
          0,
          0,
          0,
          0,
          1,
          0,
          0
        ],
        [
          0,
          0,
          0,
          0,
          1,
          0,
          0
        ],
        [
          6.34098018769551,
          0,
          3.061747152171348,
          1.465389698999179,
          0.2260745064708903,
          0.3836479773968532,
          0
        ],
        [
          0,
          0,
          0,
          0,
          1,
          0,
          0
        ],
        [
          0,
          0,
          0,
          0,
          1,
          0,
          0
        ],
        [
          0,
          0,
          0,
          0,
          1,
          0,
          0
        ],
        [
          0,
          0,
          0,
          0,
          1,
          0,
          0
        ],
        [
          0,
          0,
          0,
          0,
          1,
          0,
          0
        ],
        [
          10.10362205888689,
          0,
          2.949062974336354,
          2.4551947013227,
          0.1171366435648915,
          0.3695282428915517,
          0
        ],
        [
          0,
          0,
          0,
          0,
          1,
          0,
          0
        ],
        [
          0,
          0,
          0,
          0,
          1,
          0,
          0
        ],
        [
          0,
          0,
          0,
          0,
          1,
          0,
          0
        ],
        [
          0,
          0,
          0,
          0,
          1,
          0,
          0
        ],
        [
          0,
          0,
          0,
          0,
          1,
          0,
          0
        ],
        [
          5.628791588220017,
          0,
          2.383860248672147,
          1.70603631801286,
          0.1915004466952358,
          0.298706299816833,
          0
        ],
        [
          0,
          0,
          0,
          0,
          1,
          0,
          0
        ],
        [
          0,
          0,
          0,
          0,
          1,
          0,
          0
        ],
        [
          0,
          0,
          0,
          0,
          1,
          0,
          0
        ],
        [
          0,
          0,
          0,
          0,
          1,
          0,
          0
        ],
        [
          9.247015712462206,
          0,
          4.703827528463322,
          2.693785478878475,
          0.1007402261270879,
          0.5894065798473225,
          0
        ],
        [
          0,
          0,
          0,
          0,
          1,
          0,
          0
        ],
        [
          0,
          0,
          0,
          0,
          1,
          0,
          0
        ],
        [
          0,
          0,
          0,
          0,
          1,
          0,
          0
        ],
        [
          0,
          0,
          0,
          0,
          1,
          0,
          0
        ],
        [
          0,
          0,
          0,
          0,
          1,
          0,
          0
        ],
        [
          0,
          0,
          0,
          0,
          1,
          0,
          0
        ],
        [
          0,
          0,
          0,
          0,
          1,
          0,
          0
        ],
        [
          0,
          0,
          0,
          0,
          1,
          0,
          0
        ],
        [
          0,
          0,
          0,
          0,
          1,
          0,
          0
        ],
        [
          0,
          0,
          0,
          0,
          1,
          0,
          0
        ],
        [
          0,
          0,
          0,
          0,
          1,
          0,
          0
        ],
        [
          0,
          0,
          0,
          0,
          1,
          0,
          0
        ],
        [
          0,
          0,
          0,
          0,
          1,
          0,
          0
        ],
        [
          0,
          0,
          0,
          0,
          1,
          0,
          0
        ],
        [
          0,
          0,
          0,
          0,
          1,
          0,
          0
        ],
        [
          12.56454720616582,
          0,
          4.054104571640164,
          2.250638378695299,
          0.1335592944635813,
          0.5079939465158164,
          0
        ],
        [
          0,
          0,
          0,
          0,
          1,
          0,
          0
        ],
        [
          0,
          5.296533524634171,
          3.987117666939694,
          0.571558909595641,
          0.4496401114513985,
          0.4996002453957927,
          0
        ],
        [
          7.816987257324915,
          0,
          2.415737841297,
          2.341183510728165,
          0.125993797934117,
          0.3027006773166642,
          0
        ],
        [
          0,
          0,
          0,
          0,
          1,
          0,
          0
        ],
        [
          0,
          0,
          0,
          0,
          1,
          0,
          0
        ],
        [
          14.82911748173133,
          0,
          5.071682375932549,
          4.279819274057196,
          0.03856744883914409,
          0.6355001209508429,
          0
        ],
        [
          0,
          0,
          0,
          0,
          1,
          0,
          0
        ],
        [
          0,
          0,
          0,
          0,
          1,
          0,
          0
        ],
        [
          0,
          0,
          0,
          0,
          1,
          0,
          0
        ],
        [
          0,
          0,
          0,
          0,
          1,
          0,
          0
        ],
        [
          0,
          0,
          0,
          0,
          1,
          0,
          0
        ],
        [
          0,
          0,
          0,
          0,
          1,
          0,
          0
        ],
        [
          0,
          0,
          0,
          0,
          1,
          0,
          0
        ],
        [
          0,
          0,
          0,
          0,
          1,
          0,
          0
        ],
        [
          0,
          0,
          0,
          0,
          1,
          0,
          0
        ],
        [
          0,
          0,
          0,
          0,
          1,
          0,
          0
        ],
        [
          0,
          0,
          0,
          0,
          1,
          0,
          0
        ],
        [
          0,
          0,
          0,
          0,
          1,
          0,
          0
        ],
        [
          0,
          0,
          0,
          0,
          1,
          0,
          0
        ],
        [
          0,
          0,
          0,
          0,
          1,
          0,
          0
        ],
        [
          0,
          0,
          0,
          0,
          1,
          0,
          0
        ],
        [
          12.03571686895135,
          0,
          3.975963403496594,
          4.399044468001762,
          0.03595907284207667,
          0.4982025758964474,
          0
        ],
        [
          0,
          0,
          0,
          0,
          1,
          0,
          0
        ],
        [
          0,
          0,
          0,
          0,
          1,
          0,
          0
        ],
        [
          0,
          0,
          0,
          0,
          1,
          0,
          0
        ],
        [
          0,
          0,
          0,
          0,
          1,
          0,
          0
        ],
        [
          0,
          0,
          0,
          0,
          1,
          0,
          0
        ],
        [
          0,
          0,
          0,
          0,
          1,
          0,
          0
        ],
        [
          0,
          0,
          0,
          0,
          1,
          0,
          0
        ],
        [
          0,
          0,
          0,
          0,
          1,
          0,
          0
        ],
        [
          0,
          0,
          0,
          0,
          1,
          0,
          0
        ],
        [
          0,
          0,
          0,
          0,
          1,
          0,
          0
        ],
        [
          0,
          0,
          0,
          0,
          1,
          0,
          0
        ],
        [
          0,
          0,
          0,
          0,
          1,
          0,
          0
        ],
        [
          0,
          0,
          0,
          0,
          1,
          0,
          0
        ],
        [
          0,
          0,
          0,
          0,
          1,
          0,
          0
        ],
        [
          0,
          0,
          0,
          0,
          1,
          0,
          0
        ],
        [
          0,
          0,
          0,
          0,
          1,
          0,
          0
        ],
        [
          0,
          0,
          0,
          0,
          1,
          0,
          0
        ],
        [
          0,
          0,
          0,
          0,
          1,
          0,
          0
        ],
        [
          10.81208053691274,
          0,
          3.870464764246582,
          2.016039642366859,
          0.1556446263439901,
          0.4849832153304767,
          0
        ],
        [
          0,
          0,
          0,
          0,
          1,
          0,
          0
        ],
        [
          0,
          0,
          0,
          0,
          1,
          0,
          0
        ],
        [
          0,
          0,
          0,
          0,
          1,
          0,
          0
        ],
        [
          9.407300309087999,
          0,
          3.169466182820409,
          2.171797078178216,
          0.140561890505625,
          0.3971455610253229,
          0
        ],
        [
          0,
          0,
          0,
          0,
          1,
          0,
          0
        ],
        [
          0,
          0,
          0,
          0,
          1,
          0,
          0
        ],
        [
          0,
          0,
          0,
          0,
          1,
          0,
          0
        ],
        [
          0,
          0,
          0,
          0,
          1,
          0,
          0
        ],
        [
          0,
          0,
          0,
          0,
          1,
          0,
          0
        ],
        [
          0,
          0,
          0,
          0,
          1,
          0,
          0
        ],
        [
          0,
          0,
          0,
          0,
          1,
          0,
          0
        ],
        [
          0,
          0,
          0,
          0,
          1,
          0,
          0
        ],
        [
          0.09277792804977009,
          0,
          0.00004517337918453063,
          0.00003288417704627733,
          0.9954245778522199,
          0.000005660387581004404,
          0
        ],
        [
          0,
          0,
          0,
          0,
          1,
          0,
          0
        ],
        [
          0,
          0,
          0,
          0,
          1,
          0,
          0
        ],
        [
          0,
          0,
          0,
          0,
          1,
          0,
          0
        ],
        [
          0,
          0,
          0,
          0,
          1,
          0,
          0
        ],
        [
          0,
          0,
          0,
          0,
          1,
          0,
          0
        ],
        [
          0,
          0,
          0,
          0,
          1,
          0,
          0
        ],
        [
          0,
          0,
          0,
          0,
          1,
          0,
          0
        ],
        [
          0,
          0,
          0,
          0,
          1,
          0,
          0
        ],
        [
          0,
          0,
          0,
          0,
          1,
          0,
          0
        ],
        [
          0,
          0,
          0,
          0,
          1,
          0,
          0
        ],
        [
          0,
          0,
          0,
          0,
          1,
          0,
          0
        ],
        [
          0,
          0,
          0,
          0,
          1,
          0,
          0
        ],
        [
          9.369590421201334,
          0,
          3.35730819385225,
          2.037960307612426,
          0.1534152397874295,
          0.4206828435051699,
          0
        ],
        [
          0,
          0,
          0,
          0,
          1,
          0,
          0
        ],
        [
          0,
          0,
          0,
          0,
          1,
          0,
          0
        ],
        [
          0,
          0,
          0,
          0,
          1,
          0,
          0
        ],
        [
          0,
          0,
          0,
          0,
          1,
          0,
          0
        ],
        [
          0,
          0,
          0,
          0,
          1,
          0,
          0
        ],
        [
          0,
          0,
          0,
          0,
          1,
          0,
          0
        ],
        [
          0,
          0,
          0,
          0,
          1,
          0,
          0
        ],
        [
          0,
          0,
          0,
          0,
          1,
          0,
          0
        ],
        [
          0,
          0,
          0,
          0,
          1,
          0,
          0
        ],
        [
          10.44682206234076,
          2.722673342272157,
          4.342968153370533,
          0.8354934181933018,
          0.3606888445445739,
          0.5441895967006707,
          0
        ],
        [
          0,
          0,
          0,
          0,
          1,
          0,
          0
        ],
        [
          0,
          5.248982912937429,
          3.35423944334125,
          0.9040578006707811,
          0.341695990855009,
          0.4202983179816152,
          0
        ],
        [
          0,
          0,
          0,
          0,
          1,
          0,
          0
        ],
        [
          0,
          0,
          0,
          0,
          1,
          0,
          0
        ],
        [
          0,
          0,
          0,
          0,
          1,
          0,
          0
        ],
        [
          0,
          0,
          0,
          0,
          1,
          0,
          0
        ],
        [
          0,
          0,
          0,
          0,
          1,
          0,
          0
        ],
        [
          0,
          0,
          0,
          0,
          1,
          0,
          0
        ],
        [
          0,
          0,
          0,
          0,
          1,
          0,
          0
        ],
        [
          0,
          0,
          0,
          0,
          1,
          0,
          0
        ],
        [
          0,
          0,
          0,
          0,
          1,
          0,
          0
        ],
        [
          0,
          0,
          0,
          0,
          1,
          0,
          0
        ],
        [
          0,
          0,
          0,
          0,
          1,
          0,
          0
        ],
        [
          0,
          0,
          0,
          0,
          1,
          0,
          0
        ],
        [
          0,
          0,
          0,
          0,
          1,
          0,
          0
        ],
        [
          0,
          0,
          0,
          0,
          1,
          0,
          0
        ],
        [
          5.954588954403734,
          0,
          2.833033289152215,
          1.501181016565102,
          0.2204897326905796,
          0.3549893042312122,
          0
        ],
        [
          0,
          0,
          0,
          0,
          1,
          0,
          0
        ],
        [
          0,
          0,
          0,
          0,
          1,
          0,
          0
        ],
        [
          0,
          0,
          0,
          0,
          1,
          0,
          0
        ],
        [
          0,
          0,
          0,
          0,
          1,
          0,
          0
        ],
        [
          0,
          0,
          0,
          0,
          1,
          0,
          0
        ],
        [
          0,
          0,
          0,
          0,
          1,
          0,
          0
        ],
        [
          0,
          0,
          0,
          0,
          1,
          0,
          0
        ],
        [
          0,
          0,
          0,
          0,
          1,
          0,
          0
        ],
        [
          0,
          0,
          0,
          0,
          1,
          0,
          0
        ],
        [
          0,
          0,
          0,
          0,
          1,
          0,
          0
        ],
        [
          0,
          0,
          0,
          0,
          1,
          0,
          0
        ],
        [
          0,
          0,
          0,
          0,
          1,
          0,
          0
        ],
        [
          0,
          0,
          0,
          0,
          1,
          0,
          0
        ],
        [
          0,
          0,
          0,
          0,
          1,
          0,
          0
        ],
        [
          0,
          0,
          0,
          0,
          1,
          0,
          0
        ],
        [
          0,
          0,
          0,
          0,
          1,
          0,
          0
        ],
        [
          0,
          0,
          0,
          0,
          1,
          0,
          0
        ],
        [
          0,
          0,
          0,
          0,
          1,
          0,
          0
        ],
        [
          0,
          0,
          0,
          0,
          1,
          0,
          0
        ],
        [
          0,
          0,
          0,
          0,
          1,
          0,
          0
        ],
        [
          0,
          0,
          0,
          0,
          1,
          0,
          0
        ],
        [
          0,
          0,
          0,
          0,
          1,
          0,
          0
        ],
        [
          0,
          0,
          0,
          0,
          1,
          0,
          0
        ],
        [
          0,
          0,
          0,
          0,
          1,
          0,
          0
        ],
        [
          0,
          0,
          0,
          0,
          1,
          0,
          0
        ],
        [
          0,
          0,
          0,
          0,
          1,
          0,
          0
        ],
        [
          0.09277792804977009,
          0,
          0.00004517337918453063,
          0.00002888409738854847,
          0.9957118756477136,
          0.000005660387581004404,
          0
        ],
        [
          0.09277792804977009,
          0,
          0.00004517337918453063,
          0.00002883382555829428,
          0.9957156089072923,
          0.000005660387581004404,
          0
        ],
        [
          0,
          0,
          0,
          0,
          1,
          0,
          0
        ],
        [
          0.09277792804977009,
          0,
          0.00004517337918453063,
          0.00002888409738854847,
          0.9957118756477136,
          0.000005660387581004404,
          0
        ],
        [
          0,
          0,
          0,
          0,
          1,
          0,
          0
        ],
        [
          0,
          0,
          0,
          0,
          1,
          0,
          0
        ],
        [
          0,
          0,
          0,
          0,
          1,
          0,
          0
        ],
        [
          0,
          0,
          0,
          0,
          1,
          0,
          0
        ],
        [
          0,
          0,
          0,
          0,
          1,
          0,
          0
        ],
        [
          0,
          0,
          0,
          0,
          1,
          0,
          0
        ],
        [
          0,
          5.486486486486491,
          3.606362695362864,
          0.827964590087241,
          0.3628617501029402,
          0.4518902721455025,
          0
        ],
        [
          0,
          0,
          0,
          0,
          1,
          0,
          0
        ],
        [
          0,
          0,
          0,
          0,
          1,
          0,
          0
        ],
        [
          0,
          0,
          0,
          0,
          1,
          0,
          0
        ],
        [
          0,
          0,
          0,
          0,
          1,
          0,
          0
        ],
        [
          0,
          0,
          0,
          0,
          1,
          0,
          0
        ],
        [
          0,
          0,
          0,
          0,
          1,
          0,
          0
        ],
        [
          0,
          0,
          0,
          0,
          1,
          0,
          0
        ],
        [
          0,
          0,
          0,
          0,
          1,
          0,
          0
        ],
        [
          0,
          0,
          0,
          0,
          1,
          0,
          0
        ],
        [
          0,
          0,
          0,
          0,
          1,
          0,
          0
        ],
        [
          0,
          0,
          0,
          0,
          1,
          0,
          0
        ],
        [
          0,
          0,
          0,
          0,
          1,
          0,
          0
        ],
        [
          0,
          0,
          0,
          0,
          1,
          0,
          0
        ],
        [
          0,
          0,
          0,
          0,
          1,
          0,
          0
        ],
        [
          0,
          0,
          0,
          0,
          1,
          0,
          0
        ],
        [
          0,
          0,
          0,
          0,
          1,
          0,
          0
        ],
        [
          0,
          0,
          0,
          0,
          1,
          0,
          0
        ],
        [
          0,
          0,
          0,
          0,
          1,
          0,
          0
        ],
        [
          0,
          0,
          0,
          0,
          1,
          0,
          0
        ],
        [
          0,
          0,
          0,
          0,
          1,
          0,
          0
        ],
        [
          0,
          0,
          0,
          0,
          1,
          0,
          0
        ],
        [
          0,
          0,
          0,
          0,
          1,
          0,
          0
        ],
        [
          37.36512261580341,
          0,
          8.69723079192725,
          8.776810847260798,
          0.003050841305205942,
          1.089794433191585,
          0
        ],
        [
          0,
          0,
          0,
          0,
          1,
          0,
          0
        ],
        [
          31.51732101616604,
          0,
          14.91626233122322,
          7.279640346795716,
          0.006974049778879499,
          1.869061548611642,
          0
        ],
        [
          0,
          0,
          0,
          0,
          1,
          0,
          0
        ],
        [
          0,
          0,
          0,
          0,
          1,
          0,
          0
        ],
        [
          0,
          0,
          0,
          0,
          1,
          0,
          0
        ],
        [
          0,
          0,
          0,
          0,
          1,
          0,
          0
        ],
        [
          0,
          0,
          0,
          0,
          1,
          0,
          0
        ],
        [
          0.09277792804977009,
          0,
          0.00004517337918453063,
          0.00002866223261399625,
          0.9957283762258663,
          0.000005660387581004404,
          0
        ],
        [
          0,
          0,
          0,
          0,
          1,
          0,
          0
        ],
        [
          0,
          0,
          0,
          0,
          1,
          0,
          0
        ],
        [
          0,
          0,
          0,
          0,
          1,
          0,
          0
        ],
        [
          0,
          0,
          0,
          0,
          1,
          0,
          0
        ],
        [
          0,
          0,
          0,
          0,
          1,
          0,
          0
        ],
        [
          0,
          0,
          0,
          0,
          1,
          0,
          0
        ],
        [
          0,
          0,
          0,
          0,
          1,
          0,
          0
        ],
        [
          0,
          0,
          0,
          0,
          1,
          0,
          0
        ],
        [
          0,
          0,
          0,
          0,
          1,
          0,
          0
        ],
        [
          0,
          0,
          0,
          0,
          1,
          0,
          0
        ],
        [
          0,
          3.770464118640489,
          2.774029414871855,
          0.623157650925922,
          0.4298762978811772,
          0.3475959056580528,
          0
        ],
        [
          0,
          0,
          0,
          0,
          1,
          0,
          0
        ],
        [
          0,
          0,
          0,
          0,
          1,
          0,
          0
        ],
        [
          0,
          0,
          0,
          0,
          1,
          0,
          0
        ],
        [
          0,
          0,
          0,
          0,
          1,
          0,
          0
        ],
        [
          0,
          0,
          0,
          0,
          1,
          0,
          0
        ],
        [
          0,
          0,
          0,
          0,
          1,
          0,
          0
        ],
        [
          0,
          0,
          0,
          0,
          1,
          0,
          0
        ],
        [
          0,
          0,
          0,
          0,
          1,
          0,
          0
        ],
        [
          0,
          0,
          0,
          0,
          1,
          0,
          0
        ],
        [
          0,
          0,
          0,
          0,
          1,
          0,
          0
        ],
        [
          0,
          13.84406171960524,
          8.240904642938258,
          4.141876245515817,
          0.04183477589945295,
          1.032615118443544,
          0
        ],
        [
          0,
          0,
          0,
          0,
          1,
          0,
          0
        ],
        [
          0,
          0,
          0,
          0,
          1,
          0,
          0
        ],
        [
          0,
          0,
          0,
          0,
          1,
          0,
          0
        ],
        [
          0,
          0,
          0,
          0,
          1,
          0,
          0
        ],
        [
          0,
          0,
          0,
          0,
          1,
          0,
          0
        ],
        [
          0,
          0,
          0,
          0,
          1,
          0,
          0
        ],
        [
          0,
          0,
          0,
          0,
          1,
          0,
          0
        ],
        [
          0,
          0,
          0,
          0,
          1,
          0,
          0
        ],
        [
          0,
          0,
          0,
          0,
          1,
          0,
          0
        ],
        [
          0,
          0,
          0,
          0,
          1,
          0,
          0
        ],
        [
          0.09277792804977009,
          0,
          0.0004880885715721008,
          0.0001782223528294935,
          0.9893485619004261,
          0.0000611592610256395,
          0
        ],
        [
          0,
          0,
          0,
          0,
          1,
          0,
          0
        ],
        [
          0,
          0,
          0,
          0,
          1,
          0,
          0
        ],
        [
          0,
          0,
          0,
          0,
          1,
          0,
          0
        ],
        [
          0,
          0,
          0,
          0,
          1,
          0,
          0
        ],
        [
          15.76190476190469,
          0,
          4.97600552774847,
          2.33857068258348,
          0.1262053058405945,
          0.623511466282381,
          0
        ],
        [
          0,
          0,
          0,
          0,
          1,
          0,
          0
        ],
        [
          0,
          0,
          0,
          0,
          1,
          0,
          0
        ],
        [
          0,
          0,
          0,
          0,
          1,
          0,
          0
        ],
        [
          0,
          0,
          0,
          0,
          1,
          0,
          0
        ],
        [
          0,
          0,
          0,
          0,
          1,
          0,
          0
        ],
        [
          0,
          0,
          0,
          0,
          1,
          0,
          0
        ],
        [
          0,
          0,
          0,
          0,
          1,
          0,
          0
        ],
        [
          0,
          0,
          0,
          0,
          1,
          0,
          0
        ],
        [
          0.09277792804977009,
          0,
          0.00004517337918453063,
          0.00003224327371054159,
          0.9954693836012918,
          0.000005660387581004404,
          0
        ],
        [
          0,
          0,
          0,
          0,
          1,
          0,
          0
        ],
        [
          0,
          0,
          0,
          0,
          1,
          0,
          0
        ],
        [
          0,
          0,
          0,
          0,
          1,
          0,
          0
        ],
        [
          0,
          0,
          0,
          0,
          1,
          0,
          0
        ],
        [
          0,
          0,
          0,
          0,
          1,
          0,
          0
        ],
        [
          0,
          0,
          0,
          0,
          1,
          0,
          0
        ],
        [
          0,
          0,
          0,
          0,
          1,
          0,
          0
        ],
        [
          0,
          0,
          0,
          0,
          1,
          0,
          0
        ],
        [
          0,
          0,
          0,
          0,
          1,
          0,
          0
        ],
        [
          0,
          0,
          0,
          0,
          1,
          0,
          0
        ],
        [
          0,
          0,
          0,
          0,
          1,
          0,
          0
        ],
        [
          0,
          0,
          0,
          0,
          1,
          0,
          0
        ],
        [
          0,
          0,
          0,
          0,
          1,
          0,
          0
        ],
        [
          0,
          0,
          0,
          0,
          1,
          0,
          0
        ],
        [
          0,
          0,
          0,
          0,
          1,
          0,
          0
        ],
        [
          0,
          0,
          0,
          0,
          1,
          0,
          0
        ],
        [
          0,
          0,
          0,
          0,
          1,
          0,
          0
        ],
        [
          16.68844221105518,
          0,
          5.215373365788957,
          2.329887590986687,
          0.1269110415772904,
          0.6535051210010488,
          0
        ],
        [
          0,
          0,
          0,
          0,
          1,
          0,
          0
        ],
        [
          0,
          0,
          0,
          0,
          1,
          0,
          0
        ],
        [
          0,
          0,
          0,
          0,
          1,
          0,
          0
        ],
        [
          0,
          0,
          0,
          0,
          1,
          0,
          0
        ],
        [
          0,
          0,
          0,
          0,
          1,
          0,
          0
        ],
        [
          0,
          0,
          0,
          0,
          1,
          0,
          0
        ],
        [
          0,
          0,
          0,
          0,
          1,
          0,
          0
        ],
        [
          0,
          0,
          0,
          0,
          1,
          0,
          0
        ],
        [
          0,
          0,
          0,
          0,
          1,
          0,
          0
        ],
        [
          0,
          0,
          0,
          0,
          1,
          0,
          0
        ],
        [
          0,
          0,
          0,
          0,
          1,
          0,
          0
        ],
        [
          0,
          0,
          0,
          0,
          1,
          0,
          0
        ],
        [
          0,
          0,
          0,
          0,
          1,
          0,
          0
        ],
        [
          0,
          0,
          0,
          0,
          1,
          0,
          0
        ],
        [
          0,
          0,
          0,
          0,
          1,
          0,
          0
        ],
        [
          0,
          0,
          0,
          0,
          1,
          0,
          0
        ],
        [
          0,
          0,
          0,
          0,
          1,
          0,
          0
        ],
        [
          0,
          0,
          0,
          0,
          1,
          0,
          0
        ],
        [
          0,
          0,
          0,
          0,
          1,
          0,
          0
        ],
        [
          131.9483851633332,
          0,
          30.48368417320203,
          28.86491346595818,
          7.760604936457582e-8,
          3.81971573595145,
          0
        ],
        [
          5.679947409832298,
          0,
          2.427850096669315,
          1.69545940647566,
          0.192882859956393,
          0.3042183866650692,
          0
        ],
        [
          0,
          0,
          0,
          0,
          1,
          0,
          0
        ],
        [
          0,
          0,
          0,
          0,
          1,
          0,
          0
        ],
        [
          0,
          0,
          0,
          0,
          1,
          0,
          0
        ],
        [
          0,
          0,
          0,
          0,
          1,
          0,
          0
        ],
        [
          0,
          0,
          0,
          0,
          1,
          0,
          0
        ],
        [
          0,
          0,
          0,
          0,
          1,
          0,
          0
        ],
        [
          0.09277792804977009,
          0,
          0.0004880885715721008,
          0.000161271258514617,
          0.9898677271593155,
          0.0000611592610256395,
          0
        ],
        [
          0,
          0,
          0,
          0,
          1,
          0,
          0
        ],
        [
          0,
          0,
          0,
          0,
          1,
          0,
          0
        ],
        [
          0,
          0,
          0,
          0,
          1,
          0,
          0
        ],
        [
          0,
          0,
          0,
          0,
          1,
          0,
          0
        ],
        [
          5.795366795366803,
          0,
          3.064450608935088,
          1.269319821673598,
          0.2598943197299871,
          0.3839867302944117,
          0
        ],
        [
          0,
          0,
          0,
          0,
          1,
          0,
          0
        ],
        [
          0,
          0,
          0,
          0,
          1,
          0,
          0
        ],
        [
          0.09277792804977009,
          0,
          0.0004880885715721008,
          0.0001625448822295539,
          0.9898277986923104,
          0.0000611592610256395,
          0
        ],
        [
          0,
          0,
          0,
          0,
          1,
          0,
          0
        ],
        [
          0,
          0,
          0,
          0,
          1,
          0,
          0
        ],
        [
          0,
          0,
          0,
          0,
          1,
          0,
          0
        ],
        [
          0,
          0,
          0,
          0,
          1,
          0,
          0
        ],
        [
          0,
          0,
          0,
          0,
          1,
          0,
          0
        ],
        [
          0,
          0,
          0,
          0,
          1,
          0,
          0
        ],
        [
          0,
          0,
          0,
          0,
          1,
          0,
          0
        ],
        [
          0,
          0,
          0,
          0,
          1,
          0,
          0
        ],
        [
          0,
          0,
          0,
          0,
          1,
          0,
          0
        ],
        [
          0,
          0,
          0,
          0,
          1,
          0,
          0
        ],
        [
          0,
          0,
          0,
          0,
          1,
          0,
          0
        ],
        [
          0,
          0,
          0,
          0,
          1,
          0,
          0
        ],
        [
          0,
          0,
          0,
          0,
          1,
          0,
          0
        ],
        [
          0,
          0,
          0,
          0,
          1,
          0,
          0
        ],
        [
          0,
          0,
          0,
          0,
          1,
          0,
          0
        ],
        [
          0,
          0,
          0,
          0,
          1,
          0,
          0
        ],
        [
          0,
          0,
          0,
          0,
          1,
          0,
          0
        ],
        [
          0,
          0,
          0,
          0,
          1,
          0,
          0
        ],
        [
          0.09277792804977009,
          0,
          0.0004880885715721008,
          0.0001621461855609851,
          0.9898402810702714,
          0.0000611592610256395,
          0
        ],
        [
          0,
          0,
          0,
          0,
          1,
          0,
          0
        ],
        [
          0,
          4.275539104080276,
          3.265134978753017,
          0.5420666538347021,
          0.4615774979458444,
          0.4091332067175902,
          0
        ],
        [
          0,
          0,
          0,
          0,
          1,
          0,
          0
        ],
        [
          0,
          0,
          0,
          0,
          1,
          0,
          0
        ],
        [
          24.41516245487367,
          0,
          6.241553065011511,
          5.390634691993839,
          0.02024510579675975,
          0.782089143941429,
          0
        ],
        [
          0,
          0,
          0,
          0,
          1,
          0,
          0
        ],
        [
          0,
          0,
          0,
          0,
          1,
          0,
          0
        ],
        [
          0.09277792804977009,
          0,
          0.00004517337918453063,
          0.00002951697272468579,
          0.9956651524167702,
          0.000005660387581004404,
          0
        ],
        [
          0,
          0,
          0,
          0,
          1,
          0,
          0
        ],
        [
          0,
          0,
          0,
          0,
          1,
          0,
          0
        ],
        [
          0,
          0,
          0,
          0,
          1,
          0,
          0
        ],
        [
          0,
          0,
          0,
          0,
          1,
          0,
          0
        ],
        [
          0,
          0,
          0,
          0,
          1,
          0,
          0
        ],
        [
          0,
          0,
          0,
          0,
          1,
          0,
          0
        ],
        [
          0,
          0,
          0,
          0,
          1,
          0,
          0
        ],
        [
          0.09277792804977009,
          0,
          0.00004517337918453063,
          0.00002854886815661928,
          0.9957368320477605,
          0.000005660387581004404,
          0
        ],
        [
          0,
          0,
          0,
          0,
          1,
          0,
          0
        ],
        [
          0,
          0,
          0,
          0,
          1,
          0,
          0
        ],
        [
          0,
          0,
          0,
          0,
          1,
          0,
          0
        ],
        [
          0,
          0,
          0,
          0,
          1,
          0,
          0
        ],
        [
          0,
          0,
          0,
          0,
          1,
          0,
          0
        ],
        [
          0,
          0,
          0,
          0,
          1,
          0,
          0
        ],
        [
          0,
          0,
          0,
          0,
          1,
          0,
          0
        ],
        [
          0,
          0,
          0,
          0,
          1,
          0,
          0
        ],
        [
          0,
          0,
          0,
          0,
          1,
          0,
          0
        ],
        [
          0,
          0,
          0,
          0,
          1,
          0,
          0
        ],
        [
          0,
          0,
          0,
          0,
          1,
          0,
          0
        ],
        [
          0,
          0,
          0,
          0,
          1,
          0,
          0
        ],
        [
          0.09277792804977009,
          0,
          0.0004880885715721008,
          0.0001560682672465674,
          0.990032504017563,
          0.0000611592610256395,
          0
        ],
        [
          0,
          0,
          0,
          0,
          1,
          0,
          0
        ],
        [
          0,
          0,
          0,
          0,
          1,
          0,
          0
        ],
        [
          0,
          0,
          0,
          0,
          1,
          0,
          0
        ],
        [
          0,
          0,
          0,
          0,
          1,
          0,
          0
        ],
        [
          0,
          0,
          0,
          0,
          1,
          0,
          0
        ],
        [
          6.157540230980621,
          0,
          2.151536726564963,
          2.088528674198212,
          0.1484089413997915,
          0.2695953233291356,
          0
        ],
        [
          0,
          0,
          0,
          0,
          1,
          0,
          0
        ],
        [
          0,
          0,
          0,
          0,
          1,
          0,
          0
        ],
        [
          0.02277267279264849,
          6.885010266940486,
          4.921167807514472,
          0.6085561595808002,
          0.4353319600798139,
          0.6166401018596507,
          0
        ],
        [
          0,
          0,
          0,
          0,
          1,
          0,
          0
        ],
        [
          0,
          0,
          0,
          0,
          1,
          0,
          0
        ],
        [
          0,
          0,
          0,
          0,
          1,
          0,
          0
        ],
        [
          0,
          0,
          0,
          0,
          1,
          0,
          0
        ],
        [
          0,
          0,
          0,
          0,
          1,
          0,
          0
        ],
        [
          0,
          0,
          0,
          0,
          1,
          0,
          0
        ],
        [
          0,
          0,
          0,
          0,
          1,
          0,
          0
        ],
        [
          0,
          0,
          0,
          0,
          1,
          0,
          0
        ],
        [
          0,
          0,
          0,
          0,
          1,
          0,
          0
        ],
        [
          0,
          0,
          0,
          0,
          1,
          0,
          0
        ],
        [
          0.09277792804977009,
          0,
          0.0004880885715721008,
          0.0001854709407123067,
          0.9891341282650902,
          0.0000611592610256395,
          0
        ],
        [
          0,
          0,
          0,
          0,
          1,
          0,
          0
        ],
        [
          0,
          0,
          0,
          0,
          1,
          0,
          0
        ],
        [
          0,
          0,
          0,
          0,
          1,
          0,
          0
        ],
        [
          0,
          0,
          0,
          0,
          1,
          0,
          0
        ],
        [
          0,
          0,
          0,
          0,
          1,
          0,
          0
        ],
        [
          0,
          0,
          0,
          0,
          1,
          0,
          0
        ],
        [
          0,
          0,
          0,
          0,
          1,
          0,
          0
        ],
        [
          0,
          0,
          0,
          0,
          1,
          0,
          0
        ],
        [
          0,
          0,
          0,
          0,
          1,
          0,
          0
        ],
        [
          0,
          0,
          0,
          0,
          1,
          0,
          0
        ],
        [
          0,
          0,
          0,
          0,
          1,
          0,
          0
        ],
        [
          0,
          0,
          0,
          0,
          1,
          0,
          0
        ],
        [
          0,
          0,
          0,
          0,
          1,
          0,
          0
        ],
        [
          0,
          0,
          0,
          0,
          1,
          0,
          0
        ],
        [
          10.1770980625635,
          0,
          3.542422208409544,
          4.177670640651179,
          0.04095996030430193,
          0.4438782981730551,
          0
        ],
        [
          0,
          0,
          0,
          0,
          1,
          0,
          0
        ],
        [
          0,
          0,
          0,
          0,
          1,
          0,
          0
        ],
        [
          0,
          0,
          0,
          0,
          1,
          0,
          0
        ],
        [
          0,
          0,
          0,
          0,
          1,
          0,
          0
        ],
        [
          0,
          0,
          0,
          0,
          1,
          0,
          0
        ],
        [
          0,
          0,
          0,
          0,
          1,
          0,
          0
        ],
        [
          0,
          0,
          0,
          0,
          1,
          0,
          0
        ],
        [
          0,
          0,
          0,
          0,
          1,
          0,
          0
        ],
        [
          11.7536231884058,
          0,
          2.643263030728674,
          2.994416601473681,
          0.08355200161219867,
          0.3312104053882304,
          0
        ],
        [
          0,
          0,
          0,
          0,
          1,
          0,
          0
        ],
        [
          0.09277792804977009,
          0,
          0.00004517337918453063,
          0.00003378402612597142,
          0.9953623996705001,
          0.000005660387581004404,
          0
        ],
        [
          0,
          0,
          0,
          0,
          1,
          0,
          0
        ],
        [
          0,
          0,
          0,
          0,
          1,
          0,
          0
        ],
        [
          0,
          0,
          0,
          0,
          1,
          0,
          0
        ],
        [
          0,
          0,
          0,
          0,
          1,
          0,
          0
        ],
        [
          5.160806575323729,
          0,
          2.416643402833068,
          1.503273183059679,
          0.2201684153862321,
          0.3028141474480807,
          0
        ],
        [
          0,
          0,
          0,
          0,
          1,
          0,
          0
        ],
        [
          0,
          0,
          0,
          0,
          1,
          0,
          0
        ],
        [
          0,
          0,
          0,
          0,
          1,
          0,
          0
        ],
        [
          0,
          0,
          0,
          0,
          1,
          0,
          0
        ],
        [
          0,
          0,
          0,
          0,
          1,
          0,
          0
        ],
        [
          0,
          0,
          0,
          0,
          1,
          0,
          0
        ],
        [
          0,
          0,
          0,
          0,
          1,
          0,
          0
        ],
        [
          0,
          0,
          0,
          0,
          1,
          0,
          0
        ],
        [
          0,
          0,
          0,
          0,
          1,
          0,
          0
        ],
        [
          0,
          0,
          0,
          0,
          1,
          0,
          0
        ],
        [
          4.92780560406454,
          0,
          1.807503642966549,
          2.011088153044941,
          0.1561532817480922,
          0.226486735284388,
          0
        ],
        [
          0,
          0,
          0,
          0,
          1,
          0,
          0
        ],
        [
          5.795366795366803,
          0,
          2.440801902210953,
          1.734500809978204,
          0.1878371217229788,
          0.3058412946822002,
          0
        ],
        [
          0,
          0,
          0,
          0,
          1,
          0,
          0
        ],
        [
          0,
          3.449448424368666,
          2.674404456352502,
          0.5141186545687404,
          0.4733613370149962,
          0.3351125385037502,
          0
        ],
        [
          0,
          0,
          0,
          0,
          1,
          0,
          0
        ],
        [
          8.67032967032966,
          0,
          3.037867503035628,
          2.119076201521679,
          0.1454742674837826,
          0.3806557711053024,
          0
        ],
        [
          0,
          0,
          0,
          0,
          1,
          0,
          0
        ],
        [
          0.09277792804977009,
          0,
          0.0004880885715721008,
          0.0001874924539375655,
          0.9890750769400514,
          0.0000611592610256395,
          0
        ],
        [
          0,
          0,
          0,
          0,
          1,
          0,
          0
        ],
        [
          0,
          0,
          0,
          0,
          1,
          0,
          0
        ],
        [
          0,
          0,
          0,
          0,
          1,
          0,
          0
        ],
        [
          0,
          0,
          0,
          0,
          1,
          0,
          0
        ],
        [
          0,
          0,
          0,
          0,
          1,
          0,
          0
        ],
        [
          0,
          0,
          0,
          0,
          1,
          0,
          0
        ],
        [
          0,
          0,
          0,
          0,
          1,
          0,
          0
        ],
        [
          0.09277792804977009,
          0,
          0.00004517337918453063,
          0.0000338312430523402,
          0.9953591600579625,
          0.000005660387581004404,
          0
        ],
        [
          0,
          0,
          0,
          0,
          1,
          0,
          0
        ],
        [
          0,
          0,
          0,
          0,
          1,
          0,
          0
        ],
        [
          0,
          0,
          0,
          0,
          1,
          0,
          0
        ],
        [
          0,
          0,
          0,
          0,
          1,
          0,
          0
        ],
        [
          0,
          0,
          0,
          0,
          1,
          0,
          0
        ],
        [
          0,
          0,
          0,
          0,
          1,
          0,
          0
        ],
        [
          0,
          0,
          0,
          0,
          1,
          0,
          0
        ],
        [
          9.999999999999982,
          0,
          2.687239347643989,
          2.677402585005158,
          0.1017816170581827,
          0.3367207967430356,
          0
        ],
        [
          0,
          0,
          0,
          0,
          1,
          0,
          0
        ],
        [
          0,
          0,
          0,
          0,
          1,
          0,
          0
        ],
        [
          4.1087375558428,
          0,
          2.147311595607605,
          1.290943115462998,
          0.2558742192896128,
          0.269065899158731,
          0
        ],
        [
          0,
          0,
          0,
          0,
          1,
          0,
          0
        ],
        [
          0,
          0,
          0,
          0,
          1,
          0,
          0
        ],
        [
          0,
          0,
          0,
          0,
          1,
          0,
          0
        ],
        [
          0,
          0,
          0,
          0,
          1,
          0,
          0
        ],
        [
          0,
          0,
          0,
          0,
          1,
          0,
          0
        ],
        [
          0,
          0,
          0,
          0,
          1,
          0,
          0
        ],
        [
          0,
          0,
          0,
          0,
          1,
          0,
          0
        ],
        [
          0,
          0,
          0,
          0,
          1,
          0,
          0
        ],
        [
          0,
          0,
          0,
          0,
          1,
          0,
          0
        ],
        [
          14.54083885209713,
          0,
          3.955617553161143,
          2.610681351949534,
          0.1061461477783594,
          0.495653167358881,
          0
        ],
        [
          0,
          0,
          0,
          0,
          1,
          0,
          0
        ],
        [
          0,
          0,
          0,
          0,
          1,
          0,
          0
        ],
        [
          0,
          3.314128635235069,
          2.297149810826582,
          0.7278766135364378,
          0.3935723277699642,
          0.2878411687510444,
          0
        ],
        [
          9.055515569467005,
          0,
          3.042335821202478,
          2.161755287094238,
          0.1414829886765853,
          0.3812156675114646,
          0
        ],
        [
          0,
          0,
          0,
          0,
          1,
          0,
          0
        ],
        [
          0,
          0,
          0,
          0,
          1,
          0,
          0
        ],
        [
          0,
          0,
          0,
          0,
          1,
          0,
          0
        ],
        [
          36.7986577181206,
          0,
          11.73082106016373,
          9.055732774551785,
          0.002618724308359854,
          1.469914251326904,
          0
        ],
        [
          0,
          0,
          0,
          0,
          1,
          0,
          0
        ],
        [
          0,
          0,
          0,
          0,
          1,
          0,
          0
        ],
        [
          0,
          0,
          0,
          0,
          1,
          0,
          0
        ],
        [
          0,
          0,
          0,
          0,
          1,
          0,
          0
        ],
        [
          0,
          0,
          0,
          0,
          1,
          0,
          0
        ],
        [
          0,
          0,
          0,
          0,
          1,
          0,
          0
        ],
        [
          17.72340425531905,
          0,
          4.633810542465864,
          2.678446823305549,
          0.1017148892971648,
          0.5806331985959351,
          0
        ],
        [
          0,
          0,
          0,
          0,
          1,
          0,
          0
        ],
        [
          6.787610619469026,
          0,
          2.12149424059986,
          2.303162027123559,
          0.1291109232483036,
          0.2658308913222956,
          0
        ],
        [
          0,
          0,
          0,
          0,
          1,
          0,
          0
        ],
        [
          0,
          0,
          0,
          0,
          1,
          0,
          0
        ],
        [
          0,
          3.9097746989577,
          2.633153561381097,
          0.7924258079705382,
          0.3733676210006019,
          0.3299436523629186,
          0
        ],
        [
          0,
          0,
          0,
          0,
          1,
          0,
          0
        ],
        [
          0,
          0,
          0,
          0,
          1,
          0,
          0
        ],
        [
          0,
          0,
          0,
          0,
          1,
          0,
          0
        ],
        [
          0,
          3.243146577375719,
          2.975270955507682,
          0.1748945832885376,
          0.6757979735388127,
          0.3728121975972511,
          0
        ],
        [
          13.82105263157904,
          0,
          2.537698120910138,
          3.371065292897242,
          0.06635083841900391,
          0.3179827408806501,
          0
        ],
        [
          0,
          0,
          0,
          0,
          1,
          0,
          0
        ],
        [
          6.787610619469026,
          0,
          3.024422532692673,
          1.583471469936939,
          0.2082613641463275,
          0.3789710677572229,
          0
        ],
        [
          0,
          0,
          0,
          0,
          1,
          0,
          0
        ],
        [
          0,
          0,
          0,
          0,
          1,
          0,
          0
        ],
        [
          0,
          0,
          0,
          0,
          1,
          0,
          0
        ],
        [
          0,
          0,
          0,
          0,
          1,
          0,
          0
        ],
        [
          0,
          0,
          0,
          0,
          1,
          0,
          0
        ],
        [
          0,
          0,
          0,
          0,
          1,
          0,
          0
        ],
        [
          5.942800788954635,
          0,
          2.796053796719667,
          1.50057795669596,
          0.22058245532249,
          0.3503556402570829,
          0
        ],
        [
          0,
          0,
          0,
          0,
          1,
          0,
          0
        ],
        [
          0,
          0,
          0,
          0,
          1,
          0,
          0
        ],
        [
          0,
          0,
          0,
          0,
          1,
          0,
          0
        ],
        [
          0,
          3.996543731956288,
          2.902366344911148,
          0.6428068687554394,
          0.4226962133472322,
          0.3636769865533119,
          0
        ],
        [
          0,
          4.250559818828337,
          2.780179816838955,
          0.8371580667676213,
          0.3602108321416602,
          0.3483665732401825,
          0
        ],
        [
          0,
          0,
          0,
          0,
          1,
          0,
          0
        ],
        [
          0,
          0,
          0,
          0,
          1,
          0,
          0
        ],
        [
          0,
          0,
          0,
          0,
          1,
          0,
          0
        ],
        [
          0,
          6.649402390438168,
          4.469397851596833,
          0.7942317767280009,
          0.3728235887392256,
          0.5600316945607161,
          0
        ],
        [
          0,
          0,
          0,
          0,
          1,
          0,
          0
        ],
        [
          0,
          0,
          0,
          0,
          1,
          0,
          0
        ],
        [
          0.09277792804977009,
          0,
          0.00004517337918453063,
          0.00002905400702069016,
          0.9956992818968223,
          0.000005660387581004404,
          0
        ],
        [
          0,
          0,
          0,
          0,
          1,
          0,
          0
        ],
        [
          0.09277792804977009,
          0,
          0.0004880885715721008,
          0.0001620589147766083,
          0.9898430153870371,
          0.0000611592610256395,
          0
        ],
        [
          0,
          0,
          0,
          0,
          1,
          0,
          0
        ],
        [
          0,
          0,
          0,
          0,
          1,
          0,
          0
        ],
        [
          0,
          0,
          0,
          0,
          1,
          0,
          0
        ],
        [
          0,
          0,
          0,
          0,
          1,
          0,
          0
        ],
        [
          0,
          0,
          0,
          0,
          1,
          0,
          0
        ],
        [
          0,
          0,
          0,
          0,
          1,
          0,
          0
        ],
        [
          0,
          0,
          0,
          0,
          1,
          0,
          0
        ],
        [
          0,
          0,
          0,
          0,
          1,
          0,
          0
        ],
        [
          10.81208053691273,
          0,
          2.973154426947244,
          2.574582627907748,
          0.1085927404474932,
          0.3725469889235895,
          0
        ],
        [
          0,
          4.491747699935344,
          3.409616595897257,
          0.5533289944307569,
          0.4569606502083254,
          0.4272372752227584,
          0
        ],
        [
          0,
          0,
          0,
          0,
          1,
          0,
          0
        ],
        [
          0,
          0,
          0,
          0,
          1,
          0,
          0
        ],
        [
          0,
          0,
          0,
          0,
          1,
          0,
          0
        ],
        [
          0,
          0,
          0,
          0,
          1,
          0,
          0
        ],
        [
          0,
          0,
          0,
          0,
          1,
          0,
          0
        ],
        [
          0,
          0,
          0,
          0,
          1,
          0,
          0
        ],
        [
          0,
          0,
          0,
          0,
          1,
          0,
          0
        ],
        [
          0,
          0,
          0,
          0,
          1,
          0,
          0
        ],
        [
          0,
          9.471239880698732,
          6.765805470215699,
          1.262218728447458,
          0.2612315331155972,
          0.847779863947287,
          0
        ],
        [
          0,
          0,
          0,
          0,
          1,
          0,
          0
        ],
        [
          0,
          0,
          0,
          0,
          1,
          0,
          0
        ],
        [
          0,
          0,
          0,
          0,
          1,
          0,
          0
        ],
        [
          0,
          0,
          0,
          0,
          1,
          0,
          0
        ],
        [
          0,
          0,
          0,
          0,
          1,
          0,
          0
        ],
        [
          0,
          0,
          0,
          0,
          1,
          0,
          0
        ],
        [
          0,
          4.118633698036329,
          2.469775358538008,
          1.044643296063619,
          0.3067440176950231,
          0.3094717734139882,
          0
        ],
        [
          0.09277792804977009,
          0,
          0.0004880885715721008,
          0.0001529604594541212,
          0.9901322399672764,
          0.0000611592610256395,
          0
        ],
        [
          0,
          0,
          0,
          0,
          1,
          0,
          0
        ],
        [
          0,
          0,
          0,
          0,
          1,
          0,
          0
        ],
        [
          0,
          0,
          0,
          0,
          1,
          0,
          0
        ],
        [
          0,
          0,
          0,
          0,
          1,
          0,
          0
        ],
        [
          0,
          0,
          0,
          0,
          1,
          0,
          0
        ],
        [
          8.250985545335023,
          0,
          2.857209520948452,
          2.103488450856801,
          0.1469635054804531,
          0.3580186734014018,
          0
        ],
        [
          0,
          0,
          0,
          0,
          1,
          0,
          0
        ],
        [
          0,
          0,
          0,
          0,
          1,
          0,
          0
        ],
        [
          0,
          0,
          0,
          0,
          1,
          0,
          0
        ],
        [
          0,
          0,
          0,
          0,
          1,
          0,
          0
        ],
        [
          0,
          0,
          0,
          0,
          1,
          0,
          0
        ],
        [
          0,
          0,
          0,
          0,
          1,
          0,
          0
        ],
        [
          0,
          0,
          0,
          0,
          1,
          0,
          0
        ],
        [
          0,
          0,
          0,
          0,
          1,
          0,
          0
        ],
        [
          0,
          0,
          0,
          0,
          1,
          0,
          0
        ],
        [
          0,
          0,
          0,
          0,
          1,
          0,
          0
        ],
        [
          0,
          0,
          0,
          0,
          1,
          0,
          0
        ],
        [
          0,
          0,
          0,
          0,
          1,
          0,
          0
        ],
        [
          0,
          0,
          0,
          0,
          1,
          0,
          0
        ],
        [
          0,
          0,
          0,
          0,
          1,
          0,
          0
        ],
        [
          0,
          0,
          0,
          0,
          1,
          0,
          0
        ],
        [
          0,
          3.959938646592295,
          3.089026666735944,
          0.5056082484229414,
          0.4770462171392694,
          0.3870661991071775,
          0
        ],
        [
          0,
          0,
          0,
          0,
          1,
          0,
          0
        ],
        [
          0,
          0,
          0,
          0,
          1,
          0,
          0
        ],
        [
          14.02286054856991,
          0,
          4.139826798632363,
          2.441443726343461,
          0.1181674230281331,
          0.5187352511921967,
          0
        ],
        [
          6.71743251669659,
          4.901880262383139,
          5.669385369722755,
          0.04796087534273852,
          0.8266502694824513,
          0.710394465014831,
          0
        ],
        [
          0,
          0,
          0,
          0,
          1,
          0,
          0
        ],
        [
          0,
          0,
          0,
          0,
          1,
          0,
          0
        ],
        [
          0,
          0,
          0,
          0,
          1,
          0,
          0
        ],
        [
          0,
          0,
          0,
          0,
          1,
          0,
          0
        ],
        [
          0,
          0,
          0,
          0,
          1,
          0,
          0
        ],
        [
          0,
          0,
          0,
          0,
          1,
          0,
          0
        ],
        [
          0,
          0,
          0,
          0,
          1,
          0,
          0
        ],
        [
          0,
          0,
          0,
          0,
          1,
          0,
          0
        ],
        [
          0,
          0,
          0,
          0,
          1,
          0,
          0
        ],
        [
          0,
          0,
          0,
          0,
          1,
          0,
          0
        ],
        [
          0,
          0,
          0,
          0,
          1,
          0,
          0
        ],
        [
          0,
          0,
          0,
          0,
          1,
          0,
          0
        ],
        [
          0,
          0,
          0,
          0,
          1,
          0,
          0
        ],
        [
          0,
          0,
          0,
          0,
          1,
          0,
          0
        ],
        [
          0,
          0,
          0,
          0,
          1,
          0,
          0
        ],
        [
          0,
          0,
          0,
          0,
          1,
          0,
          0
        ],
        [
          0,
          0,
          0,
          0,
          1,
          0,
          0
        ],
        [
          0,
          0,
          0,
          0,
          1,
          0,
          0
        ],
        [
          0,
          0,
          0,
          0,
          1,
          0,
          0
        ],
        [
          0,
          0,
          0,
          0,
          1,
          0,
          0
        ],
        [
          0,
          0,
          0,
          0,
          1,
          0,
          0
        ],
        [
          0,
          0,
          0,
          0,
          1,
          0,
          0
        ],
        [
          0,
          0,
          0,
          0,
          1,
          0,
          0
        ],
        [
          0.09277792804977009,
          0,
          0.00004517337918453063,
          0.00002942997665034142,
          0.9956715451674977,
          0.000005660387581004404,
          0
        ],
        [
          0,
          0,
          0,
          0,
          1,
          0,
          0
        ],
        [
          0,
          0,
          0,
          0,
          1,
          0,
          0
        ],
        [
          0,
          0,
          0,
          0,
          1,
          0,
          0
        ],
        [
          0.09277792804977009,
          0,
          0.00004517337918453063,
          0.00002942997665034142,
          0.9956715451674977,
          0.000005660387581004404,
          0
        ],
        [
          0,
          0,
          0,
          0,
          1,
          0,
          0
        ],
        [
          0,
          0,
          0,
          0,
          1,
          0,
          0
        ],
        [
          5.795366795366803,
          0,
          3.064450608935088,
          1.259408649667598,
          0.2617630548762344,
          0.3839867302944117,
          0
        ],
        [
          0,
          0,
          0,
          0,
          1,
          0,
          0
        ],
        [
          0,
          0,
          0,
          0,
          1,
          0,
          0
        ],
        [
          0,
          0,
          0,
          0,
          1,
          0,
          0
        ],
        [
          0,
          0,
          0,
          0,
          1,
          0,
          0
        ],
        [
          0,
          0,
          0,
          0,
          1,
          0,
          0
        ],
        [
          0,
          0,
          0,
          0,
          1,
          0,
          0
        ],
        [
          0,
          0,
          0,
          0,
          1,
          0,
          0
        ],
        [
          0,
          0,
          0,
          0,
          1,
          0,
          0
        ],
        [
          5.651903032450475,
          0,
          3.021110635972386,
          1.251219932578159,
          0.2633196046962888,
          0.3785560751353851,
          0
        ],
        [
          8.12729924641435,
          0,
          3.599134532380192,
          1.614868628674618,
          0.2038087711840009,
          0.4509845572151792,
          0
        ],
        [
          0,
          0,
          0,
          0,
          1,
          0,
          0
        ],
        [
          0,
          0,
          0,
          0,
          1,
          0,
          0
        ],
        [
          0,
          0,
          0,
          0,
          1,
          0,
          0
        ],
        [
          0,
          0,
          0,
          0,
          1,
          0,
          0
        ],
        [
          0,
          0,
          0,
          0,
          1,
          0,
          0
        ],
        [
          12.14342806718165,
          0,
          3.189624972762271,
          2.678946406664959,
          0.1016829823914817,
          0.3996715302198984,
          0
        ],
        [
          29.57546145494038,
          0,
          11.84967189589452,
          7.245986448237105,
          0.007105966527706897,
          1.484806690340918,
          0
        ],
        [
          0,
          0,
          0,
          0,
          1,
          0,
          0
        ],
        [
          0,
          0,
          0,
          0,
          1,
          0,
          0
        ],
        [
          0,
          0,
          0,
          0,
          1,
          0,
          0
        ],
        [
          0,
          0,
          0,
          0,
          1,
          0,
          0
        ],
        [
          0,
          0,
          0,
          0,
          1,
          0,
          0
        ],
        [
          0,
          0,
          0,
          0,
          1,
          0,
          0
        ],
        [
          0,
          0,
          0,
          0,
          1,
          0,
          0
        ],
        [
          0,
          0,
          0,
          0,
          1,
          0,
          0
        ],
        [
          0,
          0,
          0,
          0,
          1,
          0,
          0
        ],
        [
          0,
          0,
          0,
          0,
          1,
          0,
          0
        ],
        [
          0,
          0,
          0,
          0,
          1,
          0,
          0
        ],
        [
          0,
          0,
          0,
          0,
          1,
          0,
          0
        ],
        [
          0,
          0,
          0,
          0,
          1,
          0,
          0
        ],
        [
          0,
          0,
          0,
          0,
          1,
          0,
          0
        ],
        [
          0,
          0,
          0,
          0,
          1,
          0,
          0
        ],
        [
          0,
          0,
          0,
          0,
          1,
          0,
          0
        ],
        [
          0,
          0,
          0,
          0,
          1,
          0,
          0
        ],
        [
          0,
          0,
          0,
          0,
          1,
          0,
          0
        ],
        [
          0,
          0,
          0,
          0,
          1,
          0,
          0
        ],
        [
          0,
          0,
          0,
          0,
          1,
          0,
          0
        ],
        [
          0,
          0,
          0,
          0,
          1,
          0,
          0
        ],
        [
          0,
          0,
          0,
          0,
          1,
          0,
          0
        ],
        [
          0,
          0,
          0,
          0,
          1,
          0,
          0
        ],
        [
          0,
          0,
          0,
          0,
          1,
          0,
          0
        ],
        [
          0,
          0,
          0,
          0,
          1,
          0,
          0
        ],
        [
          0,
          0,
          0,
          0,
          1,
          0,
          0
        ],
        [
          0,
          0,
          0,
          0,
          1,
          0,
          0
        ],
        [
          0,
          0,
          0,
          0,
          1,
          0,
          0
        ],
        [
          0,
          0,
          0,
          0,
          1,
          0,
          0
        ],
        [
          7.325395542210484,
          0,
          2.387251384848486,
          2.243395987934655,
          0.134185988886845,
          0.2991312214287327,
          0
        ],
        [
          0,
          0,
          0,
          0,
          1,
          0,
          0
        ],
        [
          0,
          0,
          0,
          0,
          1,
          0,
          0
        ],
        [
          0,
          0,
          0,
          0,
          1,
          0,
          0
        ],
        [
          0,
          0,
          0,
          0,
          1,
          0,
          0
        ],
        [
          0.09277792804977009,
          0,
          0.00004517337918453063,
          0.00003277067990214988,
          0.995432480444966,
          0.000005660387581004404,
          0
        ],
        [
          0,
          0,
          0,
          0,
          1,
          0,
          0
        ],
        [
          48.11112057293185,
          0,
          10.55350385467069,
          14.81452990252246,
          0.0001186180574970219,
          1.322392152932333,
          0
        ],
        [
          0,
          0,
          0,
          0,
          1,
          0,
          0
        ],
        [
          0,
          0,
          0,
          0,
          1,
          0,
          0
        ],
        [
          0,
          0,
          0,
          0,
          1,
          0,
          0
        ],
        [
          0,
          0,
          0,
          0,
          1,
          0,
          0
        ],
        [
          0,
          0,
          0,
          0,
          1,
          0,
          0
        ],
        [
          0,
          0,
          0,
          0,
          1,
          0,
          0
        ],
        [
          0,
          0,
          0,
          0,
          1,
          0,
          0
        ],
        [
          0,
          0,
          0,
          0,
          1,
          0,
          0
        ],
        [
          0,
          0,
          0,
          0,
          1,
          0,
          0
        ],
        [
          0,
          0,
          0,
          0,
          1,
          0,
          0
        ],
        [
          6.032500497516327,
          0,
          2.701319389813236,
          1.599929934119441,
          0.2059131404351975,
          0.3384850768848698,
          0
        ],
        [
          0,
          0,
          0,
          0,
          1,
          0,
          0
        ],
        [
          0,
          0,
          0,
          0,
          1,
          0,
          0
        ],
        [
          0,
          0,
          0,
          0,
          1,
          0,
          0
        ],
        [
          0,
          0,
          0,
          0,
          1,
          0,
          0
        ],
        [
          0,
          0,
          0,
          0,
          1,
          0,
          0
        ],
        [
          0.09277792804977009,
          0,
          0.00004517337918453063,
          0.00003280820245255001,
          0.9954298663081983,
          0.000005660387581004404,
          0
        ],
        [
          0,
          0,
          0,
          0,
          1,
          0,
          0
        ],
        [
          0,
          0,
          0,
          0,
          1,
          0,
          0
        ],
        [
          0,
          0,
          0,
          0,
          1,
          0,
          0
        ],
        [
          0,
          0,
          0,
          0,
          1,
          0,
          0
        ],
        [
          0,
          0,
          0,
          0,
          1,
          0,
          0
        ],
        [
          0,
          0,
          0,
          0,
          1,
          0,
          0
        ],
        [
          0,
          0,
          0,
          0,
          1,
          0,
          0
        ],
        [
          0,
          0,
          0,
          0,
          1,
          0,
          0
        ],
        [
          0,
          0,
          0,
          0,
          1,
          0,
          0
        ],
        [
          0,
          0,
          0,
          0,
          1,
          0,
          0
        ],
        [
          0,
          0,
          0,
          0,
          1,
          0,
          0
        ],
        [
          0,
          0,
          0,
          0,
          1,
          0,
          0
        ],
        [
          0,
          0,
          0,
          0,
          1,
          0,
          0
        ],
        [
          0,
          0,
          0,
          0,
          1,
          0,
          0
        ],
        [
          0,
          0,
          0,
          0,
          1,
          0,
          0
        ],
        [
          10.81208053691274,
          0,
          3.860909512624619,
          2.016489476609298,
          0.1555985091859855,
          0.4837859077880543,
          0
        ],
        [
          0,
          0,
          0,
          0,
          1,
          0,
          0
        ],
        [
          0,
          0,
          0,
          0,
          1,
          0,
          0
        ],
        [
          0,
          0,
          0,
          0,
          1,
          0,
          0
        ],
        [
          0,
          0,
          0,
          0,
          1,
          0,
          0
        ],
        [
          0,
          0,
          0,
          0,
          1,
          0,
          0
        ],
        [
          9.82842654233465,
          0,
          2.883716579234756,
          2.46281234408298,
          0.1165699009519521,
          0.3613401035498938,
          0
        ],
        [
          0,
          0,
          0,
          0,
          1,
          0,
          0
        ],
        [
          0,
          0,
          0,
          0,
          1,
          0,
          0
        ],
        [
          0,
          0,
          0,
          0,
          1,
          0,
          0
        ],
        [
          0.09277792804977009,
          0,
          0.00004517337918453063,
          0.00003269481732814938,
          0.9954377702463684,
          0.000005660387581004404,
          0
        ],
        [
          0,
          0,
          0,
          0,
          1,
          0,
          0
        ],
        [
          0,
          0,
          0,
          0,
          1,
          0,
          0
        ],
        [
          0,
          0,
          0,
          0,
          1,
          0,
          0
        ],
        [
          0,
          0,
          0,
          0,
          1,
          0,
          0
        ],
        [
          0,
          0,
          0,
          0,
          1,
          0,
          0
        ],
        [
          0,
          0,
          0,
          0,
          1,
          0,
          0
        ],
        [
          0,
          0,
          0,
          0,
          1,
          0,
          0
        ],
        [
          0,
          0,
          0,
          0,
          1,
          0,
          0
        ],
        [
          0,
          0,
          0,
          0,
          1,
          0,
          0
        ],
        [
          0,
          0,
          0,
          0,
          1,
          0,
          0
        ],
        [
          0,
          4.790490551811812,
          2.724970066402593,
          1.133509037446419,
          0.2870280907681335,
          0.341448592089298,
          0
        ],
        [
          0,
          0,
          0,
          0,
          1,
          0,
          0
        ],
        [
          0,
          0,
          0,
          0,
          1,
          0,
          0
        ],
        [
          0,
          0,
          0,
          0,
          1,
          0,
          0
        ],
        [
          0,
          0,
          0,
          0,
          1,
          0,
          0
        ],
        [
          0,
          0,
          0,
          0,
          1,
          0,
          0
        ],
        [
          0,
          0,
          0,
          0,
          1,
          0,
          0
        ],
        [
          0,
          0,
          0,
          0,
          1,
          0,
          0
        ],
        [
          0,
          0,
          0,
          0,
          1,
          0,
          0
        ],
        [
          0,
          0,
          0,
          0,
          1,
          0,
          0
        ],
        [
          0,
          0,
          0,
          0,
          1,
          0,
          0
        ],
        [
          0,
          0,
          0,
          0,
          1,
          0,
          0
        ],
        [
          0,
          0,
          0,
          0,
          1,
          0,
          0
        ],
        [
          0,
          0,
          0,
          0,
          1,
          0,
          0
        ],
        [
          0,
          0,
          0,
          0,
          1,
          0,
          0
        ],
        [
          0,
          0,
          0,
          0,
          1,
          0,
          0
        ],
        [
          0,
          0,
          0,
          0,
          1,
          0,
          0
        ],
        [
          0,
          0,
          0,
          0,
          1,
          0,
          0
        ],
        [
          0,
          0,
          0,
          0,
          1,
          0,
          0
        ],
        [
          0,
          0,
          0,
          0,
          1,
          0,
          0
        ],
        [
          0,
          0,
          0,
          0,
          1,
          0,
          0
        ],
        [
          0.09277792804977009,
          0,
          0.0004880885715721008,
          0.0001683451041429862,
          0.9896479080304045,
          0.0000611592610256395,
          0
        ],
        [
          0,
          0,
          0,
          0,
          1,
          0,
          0
        ],
        [
          0,
          0,
          0,
          0,
          1,
          0,
          0
        ],
        [
          0,
          0,
          0,
          0,
          1,
          0,
          0
        ],
        [
          0,
          0,
          0,
          0,
          1,
          0,
          0
        ],
        [
          0,
          0,
          0,
          0,
          1,
          0,
          0
        ],
        [
          0,
          0,
          0,
          0,
          1,
          0,
          0
        ],
        [
          0,
          0,
          0,
          0,
          1,
          0,
          0
        ],
        [
          0,
          0,
          0,
          0,
          1,
          0,
          0
        ],
        [
          0,
          0,
          0,
          0,
          1,
          0,
          0
        ],
        [
          0,
          0,
          0,
          0,
          1,
          0,
          0
        ],
        [
          0,
          0,
          0,
          0,
          1,
          0,
          0
        ],
        [
          0,
          0,
          0,
          0,
          1,
          0,
          0
        ],
        [
          8.386666666666654,
          0,
          2.75819247602621,
          2.23155966255592,
          0.135217293676781,
          0.3456114800166406,
          0
        ],
        [
          0,
          0,
          0,
          0,
          1,
          0,
          0
        ],
        [
          0,
          0,
          0,
          0,
          1,
          0,
          0
        ],
        [
          0,
          0,
          0,
          0,
          1,
          0,
          0
        ],
        [
          0,
          0,
          0,
          0,
          1,
          0,
          0
        ],
        [
          0.09277792804977009,
          0,
          0.0002349461476675091,
          0.0001468012024261611,
          0.9903329438278569,
          0.00002943960094350009,
          0
        ],
        [
          0,
          0,
          0,
          0,
          1,
          0,
          0
        ],
        [
          12.01293900184853,
          0,
          6.356323465412964,
          2.531482451891719,
          0.1115953289515053,
          0.7964702896698794,
          0
        ],
        [
          0,
          0,
          0,
          0,
          1,
          0,
          0
        ],
        [
          0,
          0,
          0,
          0,
          1,
          0,
          0
        ],
        [
          12.28301886792466,
          0,
          2.555908628393767,
          3.14737291619598,
          0.0760493092561425,
          0.3202645832458857,
          0
        ],
        [
          0,
          0,
          0,
          0,
          1,
          0,
          0
        ],
        [
          0,
          0,
          0,
          0,
          1,
          0,
          0
        ],
        [
          57.89603469576973,
          0,
          15.04145699128741,
          13.10667699263949,
          0.0002942451561193105,
          1.884748891728937,
          0
        ],
        [
          0,
          0,
          0,
          0,
          1,
          0,
          0
        ],
        [
          0,
          0,
          0,
          0,
          1,
          0,
          0
        ],
        [
          0,
          0,
          0,
          0,
          1,
          0,
          0
        ],
        [
          0,
          0,
          0,
          0,
          1,
          0,
          0
        ],
        [
          34.58223099703846,
          0,
          13.49685754720336,
          7.355281532917978,
          0.006686603861893681,
          1.691205002191586,
          0
        ],
        [
          0,
          0,
          0,
          0,
          1,
          0,
          0
        ],
        [
          0,
          0,
          0,
          0,
          1,
          0,
          0
        ],
        [
          0,
          0,
          0,
          0,
          1,
          0,
          0
        ],
        [
          0,
          0,
          0,
          0,
          1,
          0,
          0
        ],
        [
          0,
          0,
          0,
          0,
          1,
          0,
          0
        ],
        [
          0,
          0,
          0,
          0,
          1,
          0,
          0
        ],
        [
          0,
          3.419026213019408,
          2.164436183537062,
          0.9095890051733022,
          0.3402234913065734,
          0.271211671881417,
          0
        ],
        [
          0,
          0,
          0,
          0,
          1,
          0,
          0
        ],
        [
          0,
          0,
          0,
          0,
          1,
          0,
          0
        ],
        [
          0,
          0,
          0,
          0,
          1,
          0,
          0
        ],
        [
          0,
          0,
          0,
          0,
          1,
          0,
          0
        ],
        [
          0,
          0,
          0,
          0,
          1,
          0,
          0
        ],
        [
          0,
          0,
          0,
          0,
          1,
          0,
          0
        ],
        [
          0,
          0,
          0,
          0,
          1,
          0,
          0
        ],
        [
          0,
          0,
          0,
          0,
          1,
          0,
          0
        ],
        [
          0,
          0,
          0,
          0,
          1,
          0,
          0
        ],
        [
          0,
          0,
          0,
          0,
          1,
          0,
          0
        ],
        [
          0,
          0,
          0,
          0,
          1,
          0,
          0
        ],
        [
          0,
          0,
          0,
          0,
          1,
          0,
          0
        ],
        [
          8.386666666666596,
          0,
          2.905253142689274,
          2.108647990834122,
          0.1464686729495464,
          0.3640387127422123,
          0
        ],
        [
          0,
          0,
          0,
          0,
          1,
          0,
          0
        ],
        [
          0,
          0,
          0,
          0,
          1,
          0,
          0
        ],
        [
          0,
          0,
          0,
          0,
          1,
          0,
          0
        ],
        [
          0,
          0,
          0,
          0,
          1,
          0,
          0
        ],
        [
          0,
          0,
          0,
          0,
          1,
          0,
          0
        ],
        [
          0,
          0,
          0,
          0,
          1,
          0,
          0
        ],
        [
          0,
          0,
          0,
          0,
          1,
          0,
          0
        ],
        [
          0,
          7.00672765812751,
          4.434600378899739,
          0.9100374330011185,
          0.3401044868909946,
          0.5556714455410364,
          0
        ],
        [
          0,
          0,
          0,
          0,
          1,
          0,
          0
        ],
        [
          0,
          0,
          0,
          0,
          1,
          0,
          0
        ],
        [
          0,
          0,
          0,
          0,
          1,
          0,
          0
        ],
        [
          0,
          0,
          0,
          0,
          1,
          0,
          0
        ],
        [
          0,
          0,
          0,
          0,
          1,
          0,
          0
        ],
        [
          0,
          0,
          0,
          0,
          1,
          0,
          0
        ],
        [
          0,
          0,
          0,
          0,
          1,
          0,
          0
        ],
        [
          0,
          0,
          0,
          0,
          1,
          0,
          0
        ],
        [
          0,
          0,
          0,
          0,
          1,
          0,
          0
        ],
        [
          0,
          0,
          0,
          0,
          1,
          0,
          0
        ],
        [
          0,
          0,
          0,
          0,
          1,
          0,
          0
        ],
        [
          0,
          0,
          0,
          0,
          1,
          0,
          0
        ],
        [
          0,
          0,
          0,
          0,
          1,
          0,
          0
        ],
        [
          0,
          0,
          0,
          0,
          1,
          0,
          0
        ],
        [
          0,
          0,
          0,
          0,
          1,
          0,
          0
        ],
        [
          0,
          0,
          0,
          0,
          1,
          0,
          0
        ],
        [
          0,
          0,
          0,
          0,
          1,
          0,
          0
        ],
        [
          0,
          0,
          0,
          0,
          1,
          0,
          0
        ],
        [
          0,
          0,
          0,
          0,
          1,
          0,
          0
        ],
        [
          0,
          0,
          0,
          0,
          1,
          0,
          0
        ],
        [
          0,
          0,
          0,
          0,
          1,
          0,
          0
        ],
        [
          0,
          0,
          0,
          0,
          1,
          0,
          0
        ],
        [
          0,
          0,
          0,
          0,
          1,
          0,
          0
        ],
        [
          0,
          0,
          0,
          0,
          1,
          0,
          0
        ],
        [
          5.297077114509332,
          0,
          2.692489810655756,
          1.340480298880241,
          0.2469492843688277,
          0.3373786987234237,
          0
        ],
        [
          0,
          0,
          0,
          0,
          1,
          0,
          0
        ],
        [
          0,
          0,
          0,
          0,
          1,
          0,
          0
        ],
        [
          0,
          0,
          0,
          0,
          1,
          0,
          0
        ],
        [
          11.53313676129014,
          0,
          2.499263383300946,
          3.027060116752622,
          0.08188626400812893,
          0.3131667294294471,
          0
        ],
        [
          0,
          0,
          0,
          0,
          1,
          0,
          0
        ],
        [
          0,
          0,
          0,
          0,
          1,
          0,
          0
        ],
        [
          0.09277792804977009,
          0,
          0.00004517337918453063,
          0.00002896645469441239,
          0.9957057666878771,
          0.000005660387581004404,
          0
        ],
        [
          0,
          0,
          0,
          0,
          1,
          0,
          0
        ],
        [
          0,
          0,
          0,
          0,
          1,
          0,
          0
        ],
        [
          0,
          0,
          0,
          0,
          1,
          0,
          0
        ],
        [
          6.787610619469026,
          0,
          3.247449233514285,
          1.463458871081116,
          0.2263805791357206,
          0.4069171189571153,
          0
        ],
        [
          0,
          0,
          0,
          0,
          1,
          0,
          0
        ],
        [
          0,
          0,
          0,
          0,
          1,
          0,
          0
        ],
        [
          0,
          0,
          0,
          0,
          1,
          0,
          0
        ],
        [
          0,
          0,
          0,
          0,
          1,
          0,
          0
        ],
        [
          0,
          0,
          0,
          0,
          1,
          0,
          0
        ],
        [
          0,
          0,
          0,
          0,
          1,
          0,
          0
        ],
        [
          0,
          0,
          0,
          0,
          1,
          0,
          0
        ],
        [
          0,
          0,
          0,
          0,
          1,
          0,
          0
        ],
        [
          0,
          0,
          0,
          0,
          1,
          0,
          0
        ],
        [
          0,
          0,
          0,
          0,
          1,
          0,
          0
        ],
        [
          0,
          0,
          0,
          0,
          1,
          0,
          0
        ],
        [
          0.09277792804977009,
          0,
          0.0004880885715721008,
          0.0001621475242394865,
          0.9898402391333176,
          0.0000611592610256395,
          0
        ],
        [
          0,
          0,
          0,
          0,
          1,
          0,
          0
        ],
        [
          0,
          0,
          0,
          0,
          1,
          0,
          0
        ],
        [
          0,
          0,
          0,
          0,
          1,
          0,
          0
        ],
        [
          0,
          0,
          0,
          0,
          1,
          0,
          0
        ],
        [
          0,
          0,
          0,
          0,
          1,
          0,
          0
        ],
        [
          0,
          0,
          0,
          0,
          1,
          0,
          0
        ],
        [
          0,
          0,
          0,
          0,
          1,
          0,
          0
        ],
        [
          0,
          0,
          0,
          0,
          1,
          0,
          0
        ],
        [
          0,
          0,
          0,
          0,
          1,
          0,
          0
        ],
        [
          0.09277792804977009,
          0,
          0.00004517337918453063,
          0.00002943835420232688,
          0.9956709291473116,
          0.000005660387581004404,
          0
        ],
        [
          0,
          0,
          0,
          0,
          1,
          0,
          0
        ],
        [
          5.768259979988017,
          0,
          2.321556169320356,
          1.813323296873431,
          0.178110082918854,
          0.2908993736276681,
          0
        ],
        [
          0,
          0,
          0,
          0,
          1,
          0,
          0
        ],
        [
          0,
          0,
          0,
          0,
          1,
          0,
          0
        ],
        [
          0,
          0,
          0,
          0,
          1,
          0,
          0
        ],
        [
          0,
          5.556047591100785,
          2.836181845843118,
          1.33327740090164,
          0.2482230007347146,
          0.3553838297573739,
          0
        ],
        [
          0,
          0,
          0,
          0,
          1,
          0,
          0
        ],
        [
          0,
          0,
          0,
          0,
          1,
          0,
          0
        ],
        [
          0,
          0,
          0,
          0,
          1,
          0,
          0
        ],
        [
          0,
          0,
          0,
          0,
          1,
          0,
          0
        ],
        [
          0,
          0,
          0,
          0,
          1,
          0,
          0
        ],
        [
          0,
          0,
          0,
          0,
          1,
          0,
          0
        ],
        [
          0,
          0,
          0,
          0,
          1,
          0,
          0
        ],
        [
          0,
          0,
          0,
          0,
          1,
          0,
          0
        ],
        [
          0,
          4.3216978936028,
          3.060415457442841,
          0.6964602715917607,
          0.4039756566316327,
          0.3834811112372036,
          0
        ],
        [
          6.602591792656598,
          0,
          3.159657840362002,
          1.469234194034499,
          0.2254665595631375,
          0.3959165402869141,
          0
        ],
        [
          0,
          0,
          0,
          0,
          1,
          0,
          0
        ],
        [
          0,
          0,
          0,
          0,
          1,
          0,
          0
        ],
        [
          0,
          0,
          0,
          0,
          1,
          0,
          0
        ],
        [
          0,
          0,
          0,
          0,
          1,
          0,
          0
        ],
        [
          10.39158576051779,
          0,
          2.859178401918209,
          2.592610591097362,
          0.1073632454408745,
          0.3582653812986384,
          0
        ],
        [
          0,
          0,
          0,
          0,
          1,
          0,
          0
        ],
        [
          0,
          0,
          0,
          0,
          1,
          0,
          0
        ],
        [
          0,
          0,
          0,
          0,
          1,
          0,
          0
        ],
        [
          0,
          4.957240510011135,
          3.362866626603351,
          0.7820658224588186,
          0.3765100816367956,
          0.4213793352063034,
          0
        ],
        [
          0,
          0,
          0,
          0,
          1,
          0,
          0
        ],
        [
          0,
          0,
          0,
          0,
          1,
          0,
          0
        ],
        [
          0,
          0,
          0,
          0,
          1,
          0,
          0
        ],
        [
          0,
          0,
          0,
          0,
          1,
          0,
          0
        ],
        [
          0,
          0,
          0,
          0,
          1,
          0,
          0
        ],
        [
          0,
          0,
          0,
          0,
          1,
          0,
          0
        ],
        [
          0,
          0,
          0,
          0,
          1,
          0,
          0
        ],
        [
          0,
          0,
          0,
          0,
          1,
          0,
          0
        ],
        [
          0,
          0,
          0,
          0,
          1,
          0,
          0
        ],
        [
          0,
          0,
          0,
          0,
          1,
          0,
          0
        ],
        [
          0,
          0,
          0,
          0,
          1,
          0,
          0
        ],
        [
          0,
          0,
          0,
          0,
          1,
          0,
          0
        ],
        [
          0,
          0,
          0,
          0,
          1,
          0,
          0
        ],
        [
          0,
          0,
          0,
          0,
          1,
          0,
          0
        ],
        [
          0,
          0,
          0,
          0,
          1,
          0,
          0
        ],
        [
          0,
          0,
          0,
          0,
          1,
          0,
          0
        ],
        [
          14.73184357541902,
          0,
          5.933218569676433,
          3.625557907327099,
          0.05689849191667262,
          0.7434537179516992,
          0
        ],
        [
          0,
          0,
          0,
          0,
          1,
          0,
          0
        ],
        [
          0,
          0,
          0,
          0,
          1,
          0,
          0
        ],
        [
          0,
          0,
          0,
          0,
          1,
          0,
          0
        ],
        [
          12.28301886792462,
          0,
          4.84283332049123,
          3.707982781544843,
          0.05415280005345913,
          0.6068245076863782,
          0
        ],
        [
          0,
          0,
          0,
          0,
          1,
          0,
          0
        ],
        [
          0,
          0,
          0,
          0,
          1,
          0,
          0
        ],
        [
          0,
          0,
          0,
          0,
          1,
          0,
          0
        ],
        [
          0,
          0,
          0,
          0,
          1,
          0,
          0
        ],
        [
          0,
          0,
          0,
          0,
          1,
          0,
          0
        ],
        [
          0,
          0,
          0,
          0,
          1,
          0,
          0
        ],
        [
          0,
          0,
          0,
          0,
          1,
          0,
          0
        ],
        [
          0,
          0,
          0,
          0,
          1,
          0,
          0
        ],
        [
          0.09277792804977009,
          0,
          0.00004517337918453063,
          0.00003356694786393888,
          0.9953773228963126,
          0.000005660387581004404,
          0
        ],
        [
          0,
          0,
          0,
          0,
          1,
          0,
          0
        ],
        [
          0,
          0,
          0,
          0,
          1,
          0,
          0
        ],
        [
          0,
          2.848297892330327,
          2.614684618095868,
          0.1739347717478381,
          0.676638267641541,
          0.3276294270582554,
          0
        ],
        [
          0,
          0,
          0,
          0,
          1,
          0,
          0
        ],
        [
          0,
          0,
          0,
          0,
          1,
          0,
          0
        ],
        [
          0.09277792804977009,
          0,
          0.00004517337918453063,
          0.0000334542935487292,
          0.9953850864317246,
          0.000005660387581004404,
          0
        ],
        [
          0.09277792804977009,
          0,
          0.0004880885715721008,
          0.0001854034031953944,
          0.9891361066759716,
          0.0000611592610256395,
          0
        ],
        [
          0,
          0,
          0,
          0,
          1,
          0,
          0
        ],
        [
          0,
          0,
          0,
          0,
          1,
          0,
          0
        ],
        [
          0,
          0,
          0,
          0,
          1,
          0,
          0
        ],
        [
          0,
          7.104429946010482,
          5.366276849490732,
          1.127651976757818,
          0.2882767312165976,
          0.6724138725820757,
          0
        ],
        [
          0,
          0,
          0,
          0,
          1,
          0,
          0
        ],
        [
          0,
          0,
          0,
          0,
          1,
          0,
          0
        ],
        [
          0,
          0,
          0,
          0,
          1,
          0,
          0
        ],
        [
          0,
          0,
          0,
          0,
          1,
          0,
          0
        ],
        [
          0,
          0,
          0,
          0,
          1,
          0,
          0
        ],
        [
          0,
          0,
          0,
          0,
          1,
          0,
          0
        ],
        [
          0,
          0,
          0,
          0,
          1,
          0,
          0
        ],
        [
          0,
          0,
          0,
          0,
          1,
          0,
          0
        ],
        [
          5.862539029776868,
          0,
          2.476613597725946,
          1.72081729920674,
          0.1895878746691506,
          0.3103286294844015,
          0
        ],
        [
          0,
          0,
          0,
          0,
          1,
          0,
          0
        ],
        [
          0,
          0,
          0,
          0,
          1,
          0,
          0
        ],
        [
          0,
          0,
          0,
          0,
          1,
          0,
          0
        ],
        [
          0,
          0,
          0,
          0,
          1,
          0,
          0
        ],
        [
          0,
          0,
          0,
          0,
          1,
          0,
          0
        ],
        [
          0,
          0,
          0,
          0,
          1,
          0,
          0
        ],
        [
          0,
          0,
          0,
          0,
          1,
          0,
          0
        ],
        [
          0,
          0,
          0,
          0,
          1,
          0,
          0
        ],
        [
          0,
          0,
          0,
          0,
          1,
          0,
          0
        ],
        [
          0,
          0,
          0,
          0,
          1,
          0,
          0
        ],
        [
          0,
          0,
          0,
          0,
          1,
          0,
          0
        ],
        [
          0,
          0,
          0,
          0,
          1,
          0,
          0
        ],
        [
          0,
          0,
          0,
          0,
          1,
          0,
          0
        ],
        [
          0,
          0,
          0,
          0,
          1,
          0,
          0
        ],
        [
          0,
          0,
          0,
          0,
          1,
          0,
          0
        ],
        [
          0,
          0,
          0,
          0,
          1,
          0,
          0
        ],
        [
          0,
          0,
          0,
          0,
          1,
          0,
          0
        ],
        [
          0,
          0,
          0,
          0,
          1,
          0,
          0
        ],
        [
          11.7536231884058,
          0,
          5.614277944958276,
          2.9651614522855,
          0.08507596466368073,
          0.7034893056402405,
          0
        ],
        [
          0,
          0,
          0,
          0,
          1,
          0,
          0
        ],
        [
          0,
          0,
          0,
          0,
          1,
          0,
          0
        ],
        [
          0,
          0,
          0,
          0,
          1,
          0,
          0
        ],
        [
          0,
          0,
          0,
          0,
          1,
          0,
          0
        ],
        [
          0,
          0,
          0,
          0,
          1,
          0,
          0
        ],
        [
          0,
          0,
          0,
          0,
          1,
          0,
          0
        ],
        [
          20.54323837700143,
          0,
          8.21826410529164,
          7.298956518772002,
          0.006899466844394242,
          1.029778177297329,
          0
        ],
        [
          0,
          0,
          0,
          0,
          1,
          0,
          0
        ],
        [
          0,
          0,
          0,
          0,
          1,
          0,
          0
        ],
        [
          0,
          0,
          0,
          0,
          1,
          0,
          0
        ],
        [
          0,
          0,
          0,
          0,
          1,
          0,
          0
        ],
        [
          0,
          0,
          0,
          0,
          1,
          0,
          0
        ],
        [
          5.037392006378278,
          0,
          2.124495839666836,
          1.711569220707457,
          0.1907818987284394,
          0.2662070025273587,
          0
        ],
        [
          0,
          0,
          0,
          0,
          1,
          0,
          0
        ],
        [
          0,
          0,
          0,
          0,
          1,
          0,
          0
        ],
        [
          0.09277792804977009,
          0,
          0.00004517337918453063,
          0.0000334542935487292,
          0.9953850864317246,
          0.000005660387581004404,
          0
        ],
        [
          0,
          0,
          0,
          0,
          1,
          0,
          0
        ],
        [
          0,
          0,
          0,
          0,
          1,
          0,
          0
        ],
        [
          0,
          0,
          0,
          0,
          1,
          0,
          0
        ],
        [
          0,
          0,
          0,
          0,
          1,
          0,
          0
        ],
        [
          0,
          0,
          0,
          0,
          1,
          0,
          0
        ],
        [
          6.981859410430884,
          0,
          2.301872375423404,
          2.229206222507713,
          0.13542340509337,
          0.2884329231532365,
          0
        ],
        [
          19.43581915234394,
          0,
          8.30219252247425,
          3.400838831673163,
          0.06516327339121053,
          1.04029471112521,
          0
        ],
        [
          0,
          0,
          0,
          0,
          1,
          0,
          0
        ],
        [
          0,
          0,
          0,
          0,
          1,
          0,
          0
        ],
        [
          0.09277792804977009,
          0,
          0.00004517337918453063,
          0.0000334542935487292,
          0.9953850864317246,
          0.000005660387581004404,
          0
        ],
        [
          17.72340425531913,
          0,
          6.233317626058605,
          4.355518951480757,
          0.03688921843485227,
          0.7810572136936887,
          0
        ],
        [
          0,
          0,
          0,
          0,
          1,
          0,
          0
        ],
        [
          0,
          0,
          0,
          0,
          1,
          0,
          0
        ],
        [
          0,
          0,
          0,
          0,
          1,
          0,
          0
        ],
        [
          0,
          0,
          0,
          0,
          1,
          0,
          0
        ],
        [
          0,
          0,
          0,
          0,
          1,
          0,
          0
        ],
        [
          5.174199641699158,
          0,
          2.039158552674013,
          1.85598674527742,
          0.1730887029136816,
          0.255513932223329,
          0
        ],
        [
          0,
          0,
          0,
          0,
          1,
          0,
          0
        ],
        [
          0,
          0,
          0,
          0,
          1,
          0,
          0
        ],
        [
          0,
          0,
          0,
          0,
          1,
          0,
          0
        ],
        [
          0,
          0,
          0,
          0,
          1,
          0,
          0
        ],
        [
          0,
          0,
          0,
          0,
          1,
          0,
          0
        ],
        [
          0,
          0,
          0,
          0,
          1,
          0,
          0
        ],
        [
          0,
          0,
          0,
          0,
          1,
          0,
          0
        ],
        [
          0,
          0,
          0,
          0,
          1,
          0,
          0
        ],
        [
          0,
          0,
          0,
          0,
          1,
          0,
          0
        ],
        [
          0,
          0,
          0,
          0,
          1,
          0,
          0
        ],
        [
          0,
          0,
          0,
          0,
          1,
          0,
          0
        ],
        [
          0,
          0,
          0,
          0,
          1,
          0,
          0
        ],
        [
          0,
          0,
          0,
          0,
          1,
          0,
          0
        ],
        [
          0,
          0,
          0,
          0,
          1,
          0,
          0
        ],
        [
          0,
          0,
          0,
          0,
          1,
          0,
          0
        ],
        [
          0,
          0,
          0,
          0,
          1,
          0,
          0
        ],
        [
          0,
          0,
          0,
          0,
          1,
          0,
          0
        ],
        [
          0,
          0,
          0,
          0,
          1,
          0,
          0
        ],
        [
          0,
          0,
          0,
          0,
          1,
          0,
          0
        ],
        [
          18.88700564971751,
          0,
          5.63833807281303,
          4.851633890068562,
          0.02761995741605716,
          0.7065041265671874,
          0
        ],
        [
          0,
          0,
          0,
          0,
          1,
          0,
          0
        ],
        [
          0,
          0,
          0,
          0,
          1,
          0,
          0
        ],
        [
          0,
          0,
          0,
          0,
          1,
          0,
          0
        ],
        [
          0.09277792804977009,
          0,
          0.00004517337918453063,
          0.00003146346068394479,
          0.9955245054906737,
          0.000005660387581004404,
          0
        ],
        [
          4.238095238095247,
          0,
          2.305288179660326,
          1.29441187719134,
          0.2552364871199015,
          0.2888609357622298,
          0
        ],
        [
          0,
          0,
          0,
          0,
          1,
          0,
          0
        ],
        [
          0,
          0,
          0,
          0,
          1,
          0,
          0
        ],
        [
          9.656575212866663,
          0,
          2.662445527934539,
          2.588872295021901,
          0.1076169331976824,
          0.3336140415765526,
          0
        ],
        [
          0,
          0,
          0,
          0,
          1,
          0,
          0
        ],
        [
          0,
          0,
          0,
          0,
          1,
          0,
          0
        ],
        [
          0,
          0,
          0,
          0,
          1,
          0,
          0
        ],
        [
          11.26480836236934,
          0,
          2.581793865973066,
          2.934994724901379,
          0.08667894619244643,
          0.3235080970137332,
          0
        ],
        [
          7.466261163116206,
          0,
          2.572801453771485,
          2.125714484319118,
          0.1448452236628223,
          0.3223813152836975,
          0
        ],
        [
          0,
          0,
          0,
          0,
          1,
          0,
          0
        ],
        [
          0,
          0,
          0,
          0,
          1,
          0,
          0
        ],
        [
          11.7536231884058,
          0,
          2.374050830405018,
          3.168070841884784,
          0.07509109394524116,
          0.297477144275705,
          0
        ],
        [
          0,
          0,
          0,
          0,
          1,
          0,
          0
        ],
        [
          0,
          0,
          0,
          0,
          1,
          0,
          0
        ],
        [
          12.67020592113908,
          4.653758492988821,
          8.035241067540415,
          0.7137699516403657,
          0.3981951131321038,
          1.006844729575989,
          0
        ],
        [
          0,
          0,
          0,
          0,
          1,
          0,
          0
        ],
        [
          0,
          0,
          0,
          0,
          1,
          0,
          0
        ],
        [
          0,
          0,
          0,
          0,
          1,
          0,
          0
        ],
        [
          26.80716718332951,
          2.996292137536093,
          7.379695978070971,
          3.34580728381966,
          0.06737642144020817,
          0.9247025619939819,
          0
        ],
        [
          0,
          0,
          0,
          0,
          1,
          0,
          0
        ],
        [
          0,
          4.057661685527103,
          2.328745356843414,
          1.111264305297421,
          0.291807281751467,
          0.2918002047921199,
          0
        ],
        [
          0,
          0,
          0,
          0,
          1,
          0,
          0
        ],
        [
          0,
          0,
          0,
          0,
          1,
          0,
          0
        ],
        [
          0,
          0,
          0,
          0,
          1,
          0,
          0
        ],
        [
          0,
          0,
          0,
          0,
          1,
          0,
          0
        ],
        [
          13.65140478668062,
          0,
          5.64243687390136,
          3.488666025890982,
          0.06179035712687853,
          0.7070177211486913,
          0
        ],
        [
          0,
          0,
          0,
          0,
          1,
          0,
          0
        ],
        [
          0,
          0,
          0,
          0,
          1,
          0,
          0
        ],
        [
          14.17241379310347,
          0.05642256902761104,
          2.97940673729414,
          2.960339314257251,
          0.08533003227969749,
          0.373330425993807,
          0
        ],
        [
          0,
          0,
          0,
          0,
          1,
          0,
          0
        ],
        [
          4.915966386554625,
          0,
          2.520630267384881,
          1.34943472212618,
          0.2453769638107141,
          0.3158440771837387,
          0
        ],
        [
          0,
          0,
          0,
          0,
          1,
          0,
          0
        ],
        [
          0,
          0,
          0,
          0,
          1,
          0,
          0
        ],
        [
          0,
          0,
          0,
          0,
          1,
          0,
          0
        ],
        [
          0,
          0,
          0,
          0,
          1,
          0,
          0
        ],
        [
          10.39158576051779,
          0,
          2.326631672322476,
          2.998517754486993,
          0.08334073209087123,
          0.2915353524868805,
          0
        ],
        [
          0,
          0,
          0,
          0,
          1,
          0,
          0
        ],
        [
          4.80858085808581,
          0,
          2.453948774241923,
          1.296310318537799,
          0.2548882878896216,
          0.3074886452350372,
          0
        ],
        [
          0,
          0,
          0,
          0,
          1,
          0,
          0
        ],
        [
          5.580204965074703,
          0,
          2.389367933891849,
          1.686514355171585,
          0.1940610919644459,
          0.2993964326689788,
          0
        ],
        [
          10.19236883942761,
          0,
          3.674090094997054,
          2.017162878954625,
          0.1555295007441932,
          0.4603767599554375,
          0
        ],
        [
          7.745341614906838,
          0,
          3.488907584622711,
          1.592944584182828,
          0.2069059389446494,
          0.4371727225142647,
          0
        ],
        [
          0,
          0,
          0,
          0,
          1,
          0,
          0
        ],
        [
          0,
          0,
          0,
          0,
          1,
          0,
          0
        ],
        [
          4.605095541401273,
          0,
          2.449732734217865,
          1.294096234106039,
          0.2552944370455384,
          0.3069603601914122,
          0
        ],
        [
          24.41516245487367,
          0,
          6.624231868098308,
          7.712405876311756,
          0.005484261155119463,
          0.8300401802289226,
          0
        ],
        [
          0,
          0,
          0,
          0,
          1,
          0,
          0
        ],
        [
          0,
          0,
          0,
          0,
          1,
          0,
          0
        ],
        [
          0,
          0,
          0,
          0,
          1,
          0,
          0
        ],
        [
          0,
          0,
          0,
          0,
          1,
          0,
          0
        ],
        [
          0,
          0,
          0,
          0,
          1,
          0,
          0
        ],
        [
          0,
          0,
          0,
          0,
          1,
          0,
          0
        ],
        [
          0,
          0,
          0,
          0,
          1,
          0,
          0
        ],
        [
          0,
          0,
          0,
          0,
          1,
          0,
          0
        ],
        [
          0,
          0,
          0,
          0,
          1,
          0,
          0
        ],
        [
          0,
          3.061605394732814,
          2.414968542788331,
          0.4669391776596008,
          0.4943986703030144,
          0.3026042814347719,
          0
        ],
        [
          0,
          0,
          0,
          0,
          1,
          0,
          0
        ],
        [
          4.605095541401273,
          0,
          2.445541002013425,
          1.290975953043301,
          0.2558681728934639,
          0.3064351210053866,
          0
        ],
        [
          0,
          0,
          0,
          0,
          1,
          0,
          0
        ],
        [
          0,
          3.235954160481401,
          2.557720092346957,
          0.4677489521962421,
          0.4940245826292944,
          0.3204915662223461,
          0
        ],
        [
          0,
          0,
          0,
          0,
          1,
          0,
          0
        ],
        [
          5.039617564166576,
          0,
          2.66339266244726,
          1.281153353438381,
          0.2576846989089412,
          0.3337327209521079,
          0
        ],
        [
          0,
          0,
          0,
          0,
          1,
          0,
          0
        ],
        [
          0,
          0,
          0,
          0,
          1,
          0,
          0
        ],
        [
          0,
          0,
          0,
          0,
          1,
          0,
          0
        ],
        [
          0,
          0,
          0,
          0,
          1,
          0,
          0
        ],
        [
          12.85826771653552,
          0,
          3.199299945160282,
          2.732397438792461,
          0.09833157535833792,
          0.4008838392079986,
          0
        ],
        [
          0,
          0,
          0,
          0,
          1,
          0,
          0
        ],
        [
          0,
          0,
          0,
          0,
          1,
          0,
          0
        ],
        [
          0,
          6.145445327392369,
          3.158069475351407,
          1.331395196499162,
          0.2485571625615366,
          0.3957175124138089,
          0
        ],
        [
          0,
          3.481885689210047,
          2.756119518754546,
          0.4632475710068604,
          0.4961101149139178,
          0.3453517309828448,
          0
        ],
        [
          0,
          0,
          0,
          0,
          1,
          0,
          0
        ],
        [
          0,
          0,
          0,
          0,
          1,
          0,
          0
        ],
        [
          0,
          0,
          0,
          0,
          1,
          0,
          0
        ],
        [
          0,
          0,
          0,
          0,
          1,
          0,
          0
        ],
        [
          0,
          0,
          0,
          0,
          1,
          0,
          0
        ],
        [
          0,
          0,
          0,
          0,
          1,
          0,
          0
        ],
        [
          0,
          0,
          0,
          0,
          1,
          0,
          0
        ],
        [
          0,
          4.3216978936028,
          2.837081451001538,
          0.8462823016066885,
          0.3576061885767112,
          0.3554965535331562,
          0
        ],
        [
          0,
          0,
          0,
          0,
          1,
          0,
          0
        ],
        [
          12.28301886792462,
          0,
          4.316648667962062,
          4.091655708479081,
          0.04309540673931855,
          0.5408916701112967,
          0
        ],
        [
          0,
          0,
          0,
          0,
          1,
          0,
          0
        ],
        [
          0.09277792804977009,
          0,
          0.0004880885715721008,
          0.0001597111338416113,
          0.9899168530227261,
          0.0000611592610256395,
          0
        ],
        [
          0,
          0,
          0,
          0,
          1,
          0,
          0
        ],
        [
          0.09277792804977009,
          0,
          0.00004517337918453063,
          0.00002916484346027204,
          0.995691086505554,
          0.000005660387581004404,
          0
        ],
        [
          10.5980230642504,
          0,
          3.397192421492039,
          2.26472954538993,
          0.1323493154890419,
          0.425680481292859,
          0
        ],
        [
          0,
          3.932315133513346,
          2.643480160657296,
          0.7981958902499606,
          0.3716333166816316,
          0.3312376125525742,
          0
        ],
        [
          0,
          0,
          0,
          0,
          1,
          0,
          0
        ],
        [
          0,
          0,
          0,
          0,
          1,
          0,
          0
        ],
        [
          0,
          0,
          0,
          0,
          1,
          0,
          0
        ],
        [
          0,
          0,
          0,
          0,
          1,
          0,
          0
        ],
        [
          0,
          0,
          0,
          0,
          1,
          0,
          0
        ],
        [
          0,
          0,
          0,
          0,
          1,
          0,
          0
        ],
        [
          0,
          0,
          0,
          0,
          1,
          0,
          0
        ],
        [
          0,
          0,
          0,
          0,
          1,
          0,
          0
        ],
        [
          0,
          0,
          0,
          0,
          1,
          0,
          0
        ],
        [
          0,
          0,
          0,
          0,
          1,
          0,
          0
        ],
        [
          0,
          0,
          0,
          0,
          1,
          0,
          0
        ],
        [
          0,
          0,
          0,
          0,
          1,
          0,
          0
        ],
        [
          0,
          0,
          0,
          0,
          1,
          0,
          0
        ],
        [
          0,
          0,
          0,
          0,
          1,
          0,
          0
        ],
        [
          0,
          0,
          0,
          0,
          1,
          0,
          0
        ],
        [
          0,
          0,
          0,
          0,
          1,
          0,
          0
        ],
        [
          0,
          0,
          0,
          0,
          1,
          0,
          0
        ],
        [
          0,
          0,
          0,
          0,
          1,
          0,
          0
        ],
        [
          0,
          0,
          0,
          0,
          1,
          0,
          0
        ],
        [
          0,
          0,
          0,
          0,
          1,
          0,
          0
        ],
        [
          0,
          0,
          0,
          0,
          1,
          0,
          0
        ],
        [
          0,
          0,
          0,
          0,
          1,
          0,
          0
        ],
        [
          0,
          0,
          0,
          0,
          1,
          0,
          0
        ],
        [
          9.81413210445473,
          0,
          3.318474400440359,
          2.153115951760341,
          0.14228087523873,
          0.4158168289204733,
          0
        ],
        [
          0,
          3.051743147247906,
          2.808803359377592,
          0.1735720502851592,
          0.6769565310012783,
          0.3519532065103703,
          0
        ],
        [
          0,
          3.674417816748197,
          2.775587288408409,
          0.5638865567138396,
          0.4526985147323027,
          0.3477911128393237,
          0
        ],
        [
          0,
          0,
          0,
          0,
          1,
          0,
          0
        ],
        [
          0.09277792804977009,
          0,
          0.00004517337918453063,
          0.00003120126127065248,
          0.9955431924812836,
          0.000005660387581004404,
          0
        ],
        [
          0,
          0,
          0,
          0,
          1,
          0,
          0
        ],
        [
          0,
          0,
          0,
          0,
          1,
          0,
          0
        ],
        [
          0,
          0,
          0,
          0,
          1,
          0,
          0
        ],
        [
          0,
          0,
          0,
          0,
          1,
          0,
          0
        ],
        [
          0,
          0,
          0,
          0,
          1,
          0,
          0
        ],
        [
          0,
          0,
          0,
          0,
          1,
          0,
          0
        ],
        [
          0,
          0,
          0,
          0,
          1,
          0,
          0
        ],
        [
          0,
          0,
          0,
          0,
          1,
          0,
          0
        ],
        [
          0,
          0,
          0,
          0,
          1,
          0,
          0
        ],
        [
          0,
          0,
          0,
          0,
          1,
          0,
          0
        ],
        [
          0,
          7.930232558139494,
          4.553992978557559,
          2.207402063145821,
          0.1373498014360484,
          0.570631769531994,
          0
        ],
        [
          0,
          0,
          0,
          0,
          1,
          0,
          0
        ],
        [
          0,
          0,
          0,
          0,
          1,
          0,
          0
        ],
        [
          0,
          0,
          0,
          0,
          1,
          0,
          0
        ],
        [
          0,
          0,
          0,
          0,
          1,
          0,
          0
        ],
        [
          0,
          0,
          0,
          0,
          1,
          0,
          0
        ],
        [
          0,
          0,
          0,
          0,
          1,
          0,
          0
        ],
        [
          0,
          0,
          0,
          0,
          1,
          0,
          0
        ],
        [
          0,
          0,
          0,
          0,
          1,
          0,
          0
        ],
        [
          14.17241379310355,
          0,
          2.880464613401442,
          2.992813383641096,
          0.08363474807068871,
          0.3609326204846675,
          0
        ],
        [
          0,
          0,
          0,
          0,
          1,
          0,
          0
        ],
        [
          0,
          0,
          0,
          0,
          1,
          0,
          0
        ],
        [
          0,
          0,
          0,
          0,
          1,
          0,
          0
        ],
        [
          0,
          0,
          0,
          0,
          1,
          0,
          0
        ],
        [
          0.09277792804977009,
          0,
          0.00004517337918453063,
          0.0000307738478486641,
          0.9955738234282175,
          0.000005660387581004404,
          0
        ],
        [
          0,
          0,
          0,
          0,
          1,
          0,
          0
        ],
        [
          0,
          0,
          0,
          0,
          1,
          0,
          0
        ],
        [
          0,
          0,
          0,
          0,
          1,
          0,
          0
        ],
        [
          0,
          0,
          0,
          0,
          1,
          0,
          0
        ],
        [
          0,
          0,
          0,
          0,
          1,
          0,
          0
        ],
        [
          0,
          0,
          0,
          0,
          1,
          0,
          0
        ],
        [
          0,
          0,
          0,
          0,
          1,
          0,
          0
        ],
        [
          0,
          0,
          0,
          0,
          1,
          0,
          0
        ],
        [
          0,
          3.824120603015125,
          2.504800616155195,
          0.8464785592290198,
          0.3575504488778262,
          0.3138605647069296,
          0
        ],
        [
          0,
          0,
          0,
          0,
          1,
          0,
          0
        ],
        [
          0,
          0,
          0,
          0,
          1,
          0,
          0
        ],
        [
          0,
          0,
          0,
          0,
          1,
          0,
          0
        ],
        [
          0,
          0,
          0,
          0,
          1,
          0,
          0
        ],
        [
          0,
          0,
          0,
          0,
          1,
          0,
          0
        ],
        [
          0,
          0,
          0,
          0,
          1,
          0,
          0
        ],
        [
          0,
          2.883691529709271,
          2.289438373642732,
          0.4115443750638583,
          0.5211866806604573,
          0.2868748978176955,
          0
        ],
        [
          0,
          0,
          0,
          0,
          1,
          0,
          0
        ],
        [
          7.290272704220556,
          0,
          2.110468599845166,
          2.476723369095566,
          0.1155427367639735,
          0.2644493387104013,
          0
        ],
        [
          0,
          0,
          0,
          0,
          1,
          0,
          0
        ],
        [
          10.81208053691274,
          0,
          3.925242741169882,
          2.020037339200581,
          0.1552353243069471,
          0.4918470937005803,
          0
        ],
        [
          0,
          0,
          0,
          0,
          1,
          0,
          0
        ],
        [
          0,
          0,
          0,
          0,
          1,
          0,
          0
        ],
        [
          0,
          0,
          0,
          0,
          1,
          0,
          0
        ],
        [
          0,
          0,
          0,
          0,
          1,
          0,
          0
        ],
        [
          0,
          0,
          0,
          0,
          1,
          0,
          0
        ],
        [
          0,
          0,
          0,
          0,
          1,
          0,
          0
        ],
        [
          0,
          0,
          0,
          0,
          1,
          0,
          0
        ],
        [
          49.48372994244247,
          3.656882031562299,
          20.47019039035523,
          10.34930290057567,
          0.001295235891268232,
          2.56498879557014,
          0
        ],
        [
          0,
          0,
          0,
          0,
          1,
          0,
          0
        ],
        [
          0,
          0,
          0,
          0,
          1,
          0,
          0
        ],
        [
          0,
          0,
          0,
          0,
          1,
          0,
          0
        ],
        [
          0,
          0,
          0,
          0,
          1,
          0,
          0
        ],
        [
          27.85245901639344,
          0,
          6.587296673760108,
          8.646628022172756,
          0.003276672158709637,
          0.8254120669660224,
          0
        ],
        [
          0,
          0,
          0,
          0,
          1,
          0,
          0
        ],
        [
          0,
          0,
          0,
          0,
          1,
          0,
          0
        ],
        [
          0,
          0,
          0,
          0,
          1,
          0,
          0
        ],
        [
          0,
          0,
          0,
          0,
          1,
          0,
          0
        ],
        [
          0,
          0,
          0,
          0,
          1,
          0,
          0
        ],
        [
          0,
          0,
          0,
          0,
          1,
          0,
          0
        ],
        [
          0,
          0,
          0,
          0,
          1,
          0,
          0
        ],
        [
          0,
          0,
          0,
          0,
          1,
          0,
          0
        ],
        [
          0,
          0,
          0,
          0,
          1,
          0,
          0
        ],
        [
          0,
          0,
          0,
          0,
          1,
          0,
          0
        ],
        [
          0,
          0,
          0,
          0,
          1,
          0,
          0
        ],
        [
          0,
          0,
          0,
          0,
          1,
          0,
          0
        ],
        [
          0,
          5.023603230431857,
          2.413414614403258,
          1.480795523003682,
          0.2236500968870871,
          0.3024095685952317,
          0
        ],
        [
          0,
          0,
          0,
          0,
          1,
          0,
          0
        ],
        [
          9.999999999999982,
          0,
          2.283207311025914,
          2.984020032423818,
          0.08409017443296685,
          0.2860941231648048,
          0
        ],
        [
          0,
          0,
          0,
          0,
          1,
          0,
          0
        ],
        [
          0,
          0,
          0,
          0,
          1,
          0,
          0
        ],
        [
          0,
          0,
          0,
          0,
          1,
          0,
          0
        ],
        [
          0,
          0,
          0,
          0,
          1,
          0,
          0
        ],
        [
          0,
          0,
          0,
          0,
          1,
          0,
          0
        ],
        [
          0,
          0,
          0,
          0,
          1,
          0,
          0
        ],
        [
          0,
          0,
          0,
          0,
          1,
          0,
          0
        ],
        [
          0,
          4.160856782864371,
          3.140197372183041,
          0.5536992369034799,
          0.4568101150654461,
          0.3934780733316137,
          0
        ],
        [
          6.257731958762879,
          0,
          3.016641402177266,
          1.462428623723635,
          0.2265440963881802,
          0.3779960639976932,
          0
        ],
        [
          20.20481927710845,
          0,
          7.223055677270599,
          4.048543512432161,
          0.04420947257008945,
          0.9050749665087436,
          0
        ],
        [
          0,
          0,
          0,
          0,
          1,
          0,
          0
        ],
        [
          0,
          0,
          0,
          0,
          1,
          0,
          0
        ],
        [
          0,
          0,
          0,
          0,
          1,
          0,
          0
        ],
        [
          0,
          0,
          0,
          0,
          1,
          0,
          0
        ],
        [
          0,
          0,
          0,
          0,
          1,
          0,
          0
        ],
        [
          0.09277792804977009,
          0,
          0.0004880885715721008,
          0.0001737571653439574,
          0.9894828311583486,
          0.0000611592610256395,
          0
        ],
        [
          7.588557104869389,
          0,
          2.185380564580649,
          2.479099755581103,
          0.1153682700271782,
          0.2738360784786446,
          0
        ],
        [
          0,
          0,
          0,
          0,
          1,
          0,
          0
        ],
        [
          0,
          0,
          0,
          0,
          1,
          0,
          0
        ],
        [
          0,
          0,
          0,
          0,
          1,
          0,
          0
        ],
        [
          0,
          0,
          0,
          0,
          1,
          0,
          0
        ],
        [
          0,
          0,
          0,
          0,
          1,
          0,
          0
        ],
        [
          0,
          0,
          0,
          0,
          1,
          0,
          0
        ],
        [
          0,
          0,
          0,
          0,
          1,
          0,
          0
        ],
        [
          0,
          0,
          0,
          0,
          1,
          0,
          0
        ],
        [
          0,
          0,
          0,
          0,
          1,
          0,
          0
        ],
        [
          0,
          0,
          0,
          0,
          1,
          0,
          0
        ],
        [
          0,
          0,
          0,
          0,
          1,
          0,
          0
        ],
        [
          0,
          0,
          0,
          0,
          1,
          0,
          0
        ],
        [
          0,
          0,
          0,
          0,
          1,
          0,
          0
        ],
        [
          0,
          0,
          0,
          0,
          1,
          0,
          0
        ],
        [
          0,
          0,
          0,
          0,
          1,
          0,
          0
        ],
        [
          0,
          0,
          0,
          0,
          1,
          0,
          0
        ],
        [
          0,
          0,
          0,
          0,
          1,
          0,
          0
        ],
        [
          0,
          0,
          0,
          0,
          1,
          0,
          0
        ],
        [
          0,
          0,
          0,
          0,
          1,
          0,
          0
        ],
        [
          0,
          0,
          0,
          0,
          1,
          0,
          0
        ],
        [
          0,
          0,
          0,
          0,
          1,
          0,
          0
        ],
        [
          0,
          0,
          0,
          0,
          1,
          0,
          0
        ],
        [
          0,
          0,
          0,
          0,
          1,
          0,
          0
        ],
        [
          0,
          0,
          0,
          0,
          1,
          0,
          0
        ],
        [
          0,
          0,
          0,
          0,
          1,
          0,
          0
        ],
        [
          0,
          0,
          0,
          0,
          1,
          0,
          0
        ],
        [
          0,
          0,
          0,
          0,
          1,
          0,
          0
        ],
        [
          0,
          0,
          0,
          0,
          1,
          0,
          0
        ],
        [
          0,
          0,
          0,
          0,
          1,
          0,
          0
        ],
        [
          0,
          0,
          0,
          0,
          1,
          0,
          0
        ],
        [
          0,
          0,
          0,
          0,
          1,
          0,
          0
        ],
        [
          0,
          0,
          0,
          0,
          1,
          0,
          0
        ],
        [
          0,
          0,
          0,
          0,
          1,
          0,
          0
        ],
        [
          0,
          0,
          0,
          0,
          1,
          0,
          0
        ],
        [
          11.03418803418803,
          0,
          2.591150386972895,
          2.910815243198126,
          0.08798738776639414,
          0.3246805028913738,
          0
        ],
        [
          0,
          0,
          0,
          0,
          1,
          0,
          0
        ],
        [
          0,
          0,
          0,
          0,
          1,
          0,
          0
        ],
        [
          0,
          0,
          0,
          0,
          1,
          0,
          0
        ],
        [
          0,
          0,
          0,
          0,
          1,
          0,
          0
        ],
        [
          0,
          5.015862136492684,
          3.312353278292465,
          0.8257034823884197,
          0.3635178615161142,
          0.4150498302054509,
          0
        ],
        [
          0,
          3.658673768525035,
          2.455553225649535,
          0.7936209421903371,
          0.3730074730327055,
          0.3076896887917939,
          0
        ],
        [
          0,
          0,
          0,
          0,
          1,
          0,
          0
        ],
        [
          0,
          0,
          0,
          0,
          1,
          0,
          0
        ],
        [
          0,
          0,
          0,
          0,
          1,
          0,
          0
        ],
        [
          0,
          0,
          0,
          0,
          1,
          0,
          0
        ],
        [
          0,
          0,
          0,
          0,
          1,
          0,
          0
        ],
        [
          0,
          6.30038022813667,
          4.487112909557337,
          0.6796450126979998,
          0.4097089895593733,
          0.5622514553111085,
          0
        ],
        [
          0,
          0,
          0,
          0,
          1,
          0,
          0
        ],
        [
          0,
          0,
          0,
          0,
          1,
          0,
          0
        ],
        [
          0,
          0,
          0,
          0,
          1,
          0,
          0
        ],
        [
          0,
          0,
          0,
          0,
          1,
          0,
          0
        ],
        [
          0,
          0,
          0,
          0,
          1,
          0,
          0
        ],
        [
          10.81208053691274,
          0,
          3.704950774944963,
          4.190176456779078,
          0.04065886502488292,
          0.4642437146236929,
          0
        ],
        [
          0,
          0,
          0,
          0,
          1,
          0,
          0
        ],
        [
          0,
          0,
          0,
          0,
          1,
          0,
          0
        ],
        [
          0,
          0,
          0,
          0,
          1,
          0,
          0
        ],
        [
          0,
          0,
          0,
          0,
          1,
          0,
          0
        ],
        [
          0,
          0,
          0,
          0,
          1,
          0,
          0
        ],
        [
          0,
          0,
          0,
          0,
          1,
          0,
          0
        ],
        [
          0,
          0,
          0,
          0,
          1,
          0,
          0
        ],
        [
          0,
          0,
          0,
          0,
          1,
          0,
          0
        ],
        [
          0,
          0,
          0,
          0,
          1,
          0,
          0
        ],
        [
          0,
          0,
          0,
          0,
          1,
          0,
          0
        ],
        [
          0,
          0,
          0,
          0,
          1,
          0,
          0
        ],
        [
          0,
          0,
          0,
          0,
          1,
          0,
          0
        ],
        [
          0,
          0,
          0,
          0,
          1,
          0,
          0
        ],
        [
          0,
          0,
          0,
          0,
          1,
          0,
          0
        ],
        [
          0,
          0,
          0,
          0,
          1,
          0,
          0
        ],
        [
          0,
          0,
          0,
          0,
          1,
          0,
          0
        ],
        [
          0,
          0,
          0,
          0,
          1,
          0,
          0
        ],
        [
          0,
          0,
          0,
          0,
          1,
          0,
          0
        ],
        [
          0,
          0,
          0,
          0,
          1,
          0,
          0
        ],
        [
          0.09277792804977009,
          0,
          0.00004517337918453063,
          0.00003190292810462125,
          0.9954933583631568,
          0.000005660387581004404,
          0
        ],
        [
          0,
          0,
          0,
          0,
          1,
          0,
          0
        ],
        [
          0,
          0,
          0,
          0,
          1,
          0,
          0
        ],
        [
          0,
          0,
          0,
          0,
          1,
          0,
          0
        ],
        [
          0,
          0,
          0,
          0,
          1,
          0,
          0
        ],
        [
          0,
          0,
          0,
          0,
          1,
          0,
          0
        ],
        [
          0,
          0,
          0,
          0,
          1,
          0,
          0
        ],
        [
          0,
          0,
          0,
          0,
          1,
          0,
          0
        ],
        [
          0,
          0,
          0,
          0,
          1,
          0,
          0
        ],
        [
          7.606476412420149,
          0,
          2.593532797333564,
          2.142382667798618,
          0.1432792058769157,
          0.3249790275149869,
          0
        ],
        [
          0,
          0,
          0,
          0,
          1,
          0,
          0
        ],
        [
          0,
          0,
          0,
          0,
          1,
          0,
          0
        ],
        [
          0,
          0,
          0,
          0,
          1,
          0,
          0
        ],
        [
          0,
          0,
          0,
          0,
          1,
          0,
          0
        ],
        [
          0.09277792804977009,
          0,
          0.00004517337918453063,
          0.00003127520560219921,
          0.9955379145344291,
          0.000005660387581004404,
          0
        ],
        [
          0,
          0,
          0,
          0,
          1,
          0,
          0
        ],
        [
          0,
          0,
          0,
          0,
          1,
          0,
          0
        ],
        [
          0,
          0,
          0,
          0,
          1,
          0,
          0
        ],
        [
          0,
          0,
          0,
          0,
          1,
          0,
          0
        ],
        [
          0,
          0,
          0,
          0,
          1,
          0,
          0
        ],
        [
          0,
          0,
          0,
          0,
          1,
          0,
          0
        ],
        [
          0,
          0,
          0,
          0,
          1,
          0,
          0
        ],
        [
          0,
          0,
          0,
          0,
          1,
          0,
          0
        ],
        [
          0,
          0,
          0,
          0,
          1,
          0,
          0
        ],
        [
          0,
          0,
          0,
          0,
          1,
          0,
          0
        ],
        [
          0,
          0,
          0,
          0,
          1,
          0,
          0
        ],
        [
          0,
          0,
          0,
          0,
          1,
          0,
          0
        ],
        [
          0,
          0,
          0,
          0,
          1,
          0,
          0
        ],
        [
          0,
          0,
          0,
          0,
          1,
          0,
          0
        ],
        [
          0,
          0,
          0,
          0,
          1,
          0,
          0
        ],
        [
          0,
          0,
          0,
          0,
          1,
          0,
          0
        ],
        [
          0.09277792804977009,
          0,
          0.00004517337918453063,
          0.00003164358264662326,
          0.9955117132562912,
          0.000005660387581004404,
          0
        ],
        [
          11.03418803418803,
          0,
          2.574673351037819,
          2.91066490603232,
          0.08799558968651977,
          0.3226158707725839,
          0
        ],
        [
          0,
          0,
          0,
          0,
          1,
          0,
          0
        ],
        [
          0,
          0,
          0,
          0,
          1,
          0,
          0
        ],
        [
          0,
          0,
          0,
          0,
          1,
          0,
          0
        ],
        [
          0,
          0,
          0,
          0,
          1,
          0,
          0
        ],
        [
          0,
          0,
          0,
          0,
          1,
          0,
          0
        ],
        [
          0,
          0,
          0,
          0,
          1,
          0,
          0
        ],
        [
          0,
          0,
          0,
          0,
          1,
          0,
          0
        ],
        [
          0,
          0,
          0,
          0,
          1,
          0,
          0
        ],
        [
          0,
          4.196211096075816,
          2.923309575657278,
          0.7008320767935388,
          0.4025042456196691,
          0.3663012490141131,
          0
        ],
        [
          0,
          0,
          0,
          0,
          1,
          0,
          0
        ],
        [
          0,
          3.527071522977506,
          2.646632950670826,
          0.5693335652772191,
          0.4505238614046937,
          0.3316326685293523,
          0
        ],
        [
          0,
          0,
          0,
          0,
          1,
          0,
          0
        ],
        [
          0,
          0,
          0,
          0,
          1,
          0,
          0
        ],
        [
          0,
          0,
          0,
          0,
          1,
          0,
          0
        ],
        [
          5.138043307971579,
          0,
          1.81193749115424,
          2.095034236052783,
          0.1477784013797846,
          0.2270423124776536,
          0
        ],
        [
          0,
          0,
          0,
          0,
          1,
          0,
          0
        ],
        [
          0,
          0,
          0,
          0,
          1,
          0,
          0
        ],
        [
          0,
          0,
          0,
          0,
          1,
          0,
          0
        ],
        [
          0,
          0,
          0,
          0,
          1,
          0,
          0
        ],
        [
          0,
          0,
          0,
          0,
          1,
          0,
          0
        ],
        [
          0,
          12.22396485467409,
          8.201215061965176,
          2.410554702610902,
          0.1205196539744022,
          1.02764187058627,
          0
        ],
        [
          0,
          5.322593508510788,
          3.521643208455736,
          0.8198867288127794,
          0.3652132857940222,
          0.4412746144237442,
          0
        ],
        [
          0,
          0,
          0,
          0,
          1,
          0,
          0
        ],
        [
          0,
          0,
          0,
          0,
          1,
          0,
          0
        ],
        [
          0,
          0,
          0,
          0,
          1,
          0,
          0
        ],
        [
          0,
          0,
          0,
          0,
          1,
          0,
          0
        ],
        [
          0,
          0,
          0,
          0,
          1,
          0,
          0
        ],
        [
          0,
          0,
          0,
          0,
          1,
          0,
          0
        ],
        [
          0,
          0,
          0,
          0,
          1,
          0,
          0
        ],
        [
          0,
          0,
          0,
          0,
          1,
          0,
          0
        ],
        [
          0,
          0,
          0,
          0,
          1,
          0,
          0
        ],
        [
          0,
          4.374857842708368,
          3.302487694805899,
          0.5526319370710873,
          0.4572442758797587,
          0.4138136369594553,
          0
        ],
        [
          12.11239727746646,
          0,
          3.151345231425477,
          2.697452730040968,
          0.1005087131510293,
          0.3948749403614835,
          0
        ],
        [
          0,
          0,
          0,
          0,
          1,
          0,
          0
        ],
        [
          0,
          0,
          0,
          0,
          1,
          0,
          0
        ],
        [
          0,
          0,
          0,
          0,
          1,
          0,
          0
        ],
        [
          0,
          0,
          0,
          0,
          1,
          0,
          0
        ],
        [
          0,
          0,
          0,
          0,
          1,
          0,
          0
        ],
        [
          0,
          0,
          0,
          0,
          1,
          0,
          0
        ],
        [
          0,
          0,
          0,
          0,
          1,
          0,
          0
        ],
        [
          0,
          0,
          0,
          0,
          1,
          0,
          0
        ],
        [
          0,
          0,
          0,
          0,
          1,
          0,
          0
        ],
        [
          0,
          0,
          0,
          0,
          1,
          0,
          0
        ],
        [
          0,
          0,
          0,
          0,
          1,
          0,
          0
        ],
        [
          0,
          0,
          0,
          0,
          1,
          0,
          0
        ],
        [
          0,
          0,
          0,
          0,
          1,
          0,
          0
        ],
        [
          0,
          0,
          0,
          0,
          1,
          0,
          0
        ],
        [
          12.01293900184844,
          0,
          2.795580116882628,
          2.911473764634973,
          0.08795147067927422,
          0.3502962864625395,
          0
        ],
        [
          0,
          0,
          0,
          0,
          1,
          0,
          0
        ],
        [
          0,
          0,
          0,
          0,
          1,
          0,
          0
        ],
        [
          0,
          0,
          0,
          0,
          1,
          0,
          0
        ],
        [
          0,
          0,
          0,
          0,
          1,
          0,
          0
        ],
        [
          0,
          0,
          0,
          0,
          1,
          0,
          0
        ],
        [
          0,
          0,
          0,
          0,
          1,
          0,
          0
        ],
        [
          0,
          0,
          0,
          0,
          1,
          0,
          0
        ],
        [
          0,
          0,
          0,
          0,
          1,
          0,
          0
        ],
        [
          0,
          0,
          0,
          0,
          1,
          0,
          0
        ],
        [
          0,
          0,
          0,
          0,
          1,
          0,
          0
        ],
        [
          0,
          0,
          0,
          0,
          1,
          0,
          0
        ],
        [
          0,
          0,
          0,
          0,
          1,
          0,
          0
        ],
        [
          0.09277792804977009,
          0,
          0.00004517337918453063,
          0.00002940412008012316,
          0.9956734470122297,
          0.000005660387581004404,
          0
        ],
        [
          0,
          0,
          0,
          0,
          1,
          0,
          0
        ],
        [
          0,
          0,
          0,
          0,
          1,
          0,
          0
        ],
        [
          0,
          0,
          0,
          0,
          1,
          0,
          0
        ],
        [
          0,
          0,
          0,
          0,
          1,
          0,
          0
        ],
        [
          0,
          0,
          0,
          0,
          1,
          0,
          0
        ],
        [
          0,
          5.136521114891282,
          2.871321398416986,
          1.148322272664583,
          0.2839006323133267,
          0.3597869426212282,
          0
        ],
        [
          0,
          0,
          0,
          0,
          1,
          0,
          0
        ],
        [
          0,
          0,
          0,
          0,
          1,
          0,
          0
        ],
        [
          0,
          0,
          0,
          0,
          1,
          0,
          0
        ],
        [
          0,
          0,
          0,
          0,
          1,
          0,
          0
        ],
        [
          0,
          0,
          0,
          0,
          1,
          0,
          0
        ],
        [
          0,
          0,
          0,
          0,
          1,
          0,
          0
        ],
        [
          0,
          0,
          0,
          0,
          1,
          0,
          0
        ],
        [
          0,
          0,
          0,
          0,
          1,
          0,
          0
        ],
        [
          0,
          0,
          0,
          0,
          1,
          0,
          0
        ],
        [
          0,
          0,
          0,
          0,
          1,
          0,
          0
        ],
        [
          0,
          0,
          0,
          0,
          1,
          0,
          0
        ],
        [
          0,
          0,
          0,
          0,
          1,
          0,
          0
        ],
        [
          0,
          0,
          0,
          0,
          1,
          0,
          0
        ],
        [
          0,
          0,
          0,
          0,
          1,
          0,
          0
        ],
        [
          0,
          0,
          0,
          0,
          1,
          0,
          0
        ],
        [
          0,
          0,
          0,
          0,
          1,
          0,
          0
        ],
        [
          0,
          0,
          0,
          0,
          1,
          0,
          0
        ],
        [
          0,
          0,
          0,
          0,
          1,
          0,
          0
        ],
        [
          0,
          0,
          0,
          0,
          1,
          0,
          0
        ],
        [
          0,
          0,
          0,
          0,
          1,
          0,
          0
        ],
        [
          0,
          0,
          0,
          0,
          1,
          0,
          0
        ],
        [
          0,
          0,
          0,
          0,
          1,
          0,
          0
        ],
        [
          12.28301886792466,
          0,
          2.905911011156951,
          2.882475037247517,
          0.08954828518261415,
          0.3641211460374759,
          0
        ],
        [
          7.463691717505573,
          0,
          2.031169545658995,
          2.594441956165561,
          0.1072392051931503,
          0.2545128807875343,
          0
        ],
        [
          0,
          0,
          0,
          0,
          1,
          0,
          0
        ],
        [
          0,
          0,
          0,
          0,
          1,
          0,
          0
        ],
        [
          0,
          0,
          0,
          0,
          1,
          0,
          0
        ],
        [
          0,
          0,
          0,
          0,
          1,
          0,
          0
        ],
        [
          0,
          0,
          0,
          0,
          1,
          0,
          0
        ],
        [
          0,
          0,
          0,
          0,
          1,
          0,
          0
        ],
        [
          0,
          0,
          0,
          0,
          1,
          0,
          0
        ],
        [
          0,
          0,
          0,
          0,
          1,
          0,
          0
        ],
        [
          0,
          0,
          0,
          0,
          1,
          0,
          0
        ],
        [
          0,
          0,
          0,
          0,
          1,
          0,
          0
        ],
        [
          0,
          8.357317424319954,
          5.486757281317088,
          0.8521257100193402,
          0.3559516795375798,
          0.6875105058730712,
          0
        ],
        [
          0,
          0,
          0,
          0,
          1,
          0,
          0
        ],
        [
          0,
          0,
          0,
          0,
          1,
          0,
          0
        ],
        [
          0,
          0,
          0,
          0,
          1,
          0,
          0
        ],
        [
          0,
          0,
          0,
          0,
          1,
          0,
          0
        ],
        [
          0,
          0,
          0,
          0,
          1,
          0,
          0
        ],
        [
          0,
          0,
          0,
          0,
          1,
          0,
          0
        ],
        [
          0,
          0,
          0,
          0,
          1,
          0,
          0
        ],
        [
          0,
          0,
          0,
          0,
          1,
          0,
          0
        ],
        [
          0,
          0,
          0,
          0,
          1,
          0,
          0
        ],
        [
          0,
          0,
          0,
          0,
          1,
          0,
          0
        ],
        [
          0,
          0,
          0,
          0,
          1,
          0,
          0
        ],
        [
          0,
          0,
          0,
          0,
          1,
          0,
          0
        ],
        [
          0,
          0,
          0,
          0,
          1,
          0,
          0
        ],
        [
          0,
          0,
          0,
          0,
          1,
          0,
          0
        ],
        [
          0,
          0,
          0,
          0,
          1,
          0,
          0
        ],
        [
          0,
          0,
          0,
          0,
          1,
          0,
          0
        ],
        [
          0,
          0,
          0,
          0,
          1,
          0,
          0
        ],
        [
          0,
          0,
          0,
          0,
          1,
          0,
          0
        ],
        [
          0,
          0,
          0,
          0,
          1,
          0,
          0
        ],
        [
          0.09277792804977009,
          0,
          0.00004517337918453063,
          0.00003024479151214621,
          0.9956120348485237,
          0.000005660387581004404,
          0
        ],
        [
          0,
          0,
          0,
          0,
          1,
          0,
          0
        ],
        [
          0,
          0,
          0,
          0,
          1,
          0,
          0
        ],
        [
          5.711578351525175,
          0,
          2.701235131368638,
          1.498013198214171,
          0.220977317123174,
          0.3384745189974148,
          0
        ],
        [
          0,
          0,
          0,
          0,
          1,
          0,
          0
        ],
        [
          0,
          0,
          0,
          0,
          1,
          0,
          0
        ],
        [
          0,
          0,
          0,
          0,
          1,
          0,
          0
        ],
        [
          0,
          0,
          0,
          0,
          1,
          0,
          0
        ],
        [
          0,
          0,
          0,
          0,
          1,
          0,
          0
        ],
        [
          0,
          0,
          0,
          0,
          1,
          0,
          0
        ],
        [
          0,
          0,
          0,
          0,
          1,
          0,
          0
        ],
        [
          0,
          0,
          0,
          0,
          1,
          0,
          0
        ],
        [
          0,
          0,
          0,
          0,
          1,
          0,
          0
        ],
        [
          0,
          0,
          0,
          0,
          1,
          0,
          0
        ],
        [
          0,
          0,
          0,
          0,
          1,
          0,
          0
        ],
        [
          0,
          0,
          0,
          0,
          1,
          0,
          0
        ],
        [
          0,
          0,
          0,
          0,
          1,
          0,
          0
        ],
        [
          0,
          0,
          0,
          0,
          1,
          0,
          0
        ],
        [
          0,
          5.961571282385536,
          4.468186719248814,
          0.5680100789853988,
          0.4510507432696796,
          0.5598799353028207,
          0
        ],
        [
          10.81208053691276,
          0,
          2.412238176353473,
          2.995737810466601,
          0.08348387687498904,
          0.302262156658223,
          0
        ],
        [
          0,
          0,
          0,
          0,
          1,
          0,
          0
        ],
        [
          0,
          0,
          0,
          0,
          1,
          0,
          0
        ],
        [
          0,
          0,
          0,
          0,
          1,
          0,
          0
        ],
        [
          0,
          0,
          0,
          0,
          1,
          0,
          0
        ],
        [
          0,
          0,
          0,
          0,
          1,
          0,
          0
        ],
        [
          0,
          0,
          0,
          0,
          1,
          0,
          0
        ],
        [
          0.09277792804977009,
          0,
          0.0004880885715721008,
          0.0001662009231271355,
          0.9897140419828964,
          0.0000611592610256395,
          0
        ],
        [
          0,
          0,
          0,
          0,
          1,
          0,
          0
        ],
        [
          0,
          0,
          0,
          0,
          1,
          0,
          0
        ],
        [
          0,
          0,
          0,
          0,
          1,
          0,
          0
        ],
        [
          0,
          0,
          0,
          0,
          1,
          0,
          0
        ],
        [
          0,
          0,
          0,
          0,
          1,
          0,
          0
        ],
        [
          0,
          0,
          0,
          0,
          1,
          0,
          0
        ],
        [
          0,
          0,
          0,
          0,
          1,
          0,
          0
        ],
        [
          0,
          0,
          0,
          0,
          1,
          0,
          0
        ],
        [
          0,
          0,
          0,
          0,
          1,
          0,
          0
        ],
        [
          0,
          0,
          0,
          0,
          1,
          0,
          0
        ],
        [
          0,
          0,
          0,
          0,
          1,
          0,
          0
        ],
        [
          0,
          3.860759493670937,
          2.257796663801709,
          1.064152178372861,
          0.302270076242679,
          0.282910077282702,
          0
        ],
        [
          0,
          0,
          0,
          0,
          1,
          0,
          0
        ],
        [
          0,
          0,
          0,
          0,
          1,
          0,
          0
        ],
        [
          0,
          0,
          0,
          0,
          1,
          0,
          0
        ],
        [
          0,
          0,
          0,
          0,
          1,
          0,
          0
        ],
        [
          0,
          0,
          0,
          0,
          1,
          0,
          0
        ],
        [
          0,
          0,
          0,
          0,
          1,
          0,
          0
        ],
        [
          0,
          0,
          0,
          0,
          1,
          0,
          0
        ],
        [
          0,
          0,
          0,
          0,
          1,
          0,
          0
        ],
        [
          0,
          0,
          0,
          0,
          1,
          0,
          0
        ],
        [
          0,
          0,
          0,
          0,
          1,
          0,
          0
        ],
        [
          0,
          0,
          0,
          0,
          1,
          0,
          0
        ],
        [
          0,
          0,
          0,
          0,
          1,
          0,
          0
        ],
        [
          0,
          5.928965138080373,
          4.704959981776214,
          0.9400442782325626,
          0.332266454743486,
          0.5895484803379228,
          0
        ],
        [
          0,
          0,
          0,
          0,
          1,
          0,
          0
        ],
        [
          0,
          0,
          0,
          0,
          1,
          0,
          0
        ],
        [
          0,
          0,
          0,
          0,
          1,
          0,
          0
        ],
        [
          0,
          0,
          0,
          0,
          1,
          0,
          0
        ],
        [
          0,
          0,
          0,
          0,
          1,
          0,
          0
        ],
        [
          0,
          0,
          0,
          0,
          1,
          0,
          0
        ],
        [
          0,
          0,
          0,
          0,
          1,
          0,
          0
        ],
        [
          0,
          0,
          0,
          0,
          1,
          0,
          0
        ],
        [
          0,
          0,
          0,
          0,
          1,
          0,
          0
        ],
        [
          0,
          0,
          0,
          0,
          1,
          0,
          0
        ],
        [
          0,
          0,
          0,
          0,
          1,
          0,
          0
        ],
        [
          0,
          0,
          0,
          0,
          1,
          0,
          0
        ],
        [
          0,
          0,
          0,
          0,
          1,
          0,
          0
        ],
        [
          0,
          0,
          0,
          0,
          1,
          0,
          0
        ],
        [
          0,
          0,
          0,
          0,
          1,
          0,
          0
        ],
        [
          0,
          0,
          0,
          0,
          1,
          0,
          0
        ],
        [
          0,
          0,
          0,
          0,
          1,
          0,
          0
        ],
        [
          0,
          0,
          0,
          0,
          1,
          0,
          0
        ],
        [
          0,
          0,
          0,
          0,
          1,
          0,
          0
        ],
        [
          0.09277792804977009,
          0,
          0.00004517337918453063,
          0.00003220531933667559,
          0.9954720509094656,
          0.000005660387581004404,
          0
        ],
        [
          0,
          0,
          0,
          0,
          1,
          0,
          0
        ],
        [
          0,
          0,
          0,
          0,
          1,
          0,
          0
        ],
        [
          0,
          0,
          0,
          0,
          1,
          0,
          0
        ],
        [
          0,
          0,
          0,
          0,
          1,
          0,
          0
        ],
        [
          0,
          0,
          0,
          0,
          1,
          0,
          0
        ],
        [
          0,
          0,
          0,
          0,
          1,
          0,
          0
        ],
        [
          0.09277792804977009,
          0,
          0.00004517337918453063,
          0.0000318779956387516,
          0.9954951196819855,
          0.000005660387581004404,
          0
        ],
        [
          0,
          0,
          0,
          0,
          1,
          0,
          0
        ],
        [
          0,
          0,
          0,
          0,
          1,
          0,
          0
        ],
        [
          0,
          0,
          0,
          0,
          1,
          0,
          0
        ],
        [
          0,
          0,
          0,
          0,
          1,
          0,
          0
        ],
        [
          0,
          0,
          0,
          0,
          1,
          0,
          0
        ],
        [
          0,
          0,
          0,
          0,
          1,
          0,
          0
        ],
        [
          0,
          0,
          0,
          0,
          1,
          0,
          0
        ],
        [
          5.380423700011328,
          0,
          1.860592589473621,
          2.109234014097403,
          0.1464125885607841,
          0.2331389720424506,
          0
        ],
        [
          0,
          0,
          0,
          0,
          1,
          0,
          0
        ],
        [
          0,
          0,
          0,
          0,
          1,
          0,
          0
        ],
        [
          0,
          0,
          0,
          0,
          1,
          0,
          0
        ],
        [
          0,
          0,
          0,
          0,
          1,
          0,
          0
        ],
        [
          0,
          0,
          0,
          0,
          1,
          0,
          0
        ],
        [
          0,
          0,
          0,
          0,
          1,
          0,
          0
        ],
        [
          0,
          0,
          0,
          0,
          1,
          0,
          0
        ],
        [
          0,
          0,
          0,
          0,
          1,
          0,
          0
        ],
        [
          0,
          0,
          0,
          0,
          1,
          0,
          0
        ],
        [
          0,
          0,
          0,
          0,
          1,
          0,
          0
        ],
        [
          0,
          0,
          0,
          0,
          1,
          0,
          0
        ],
        [
          0,
          0,
          0,
          0,
          1,
          0,
          0
        ],
        [
          0,
          0,
          0,
          0,
          1,
          0,
          0
        ],
        [
          0,
          0,
          0,
          0,
          1,
          0,
          0
        ],
        [
          0,
          0,
          0,
          0,
          1,
          0,
          0
        ],
        [
          0,
          0,
          0,
          0,
          1,
          0,
          0
        ],
        [
          0,
          0,
          0,
          0,
          1,
          0,
          0
        ],
        [
          0,
          0,
          0,
          0,
          1,
          0,
          0
        ],
        [
          0,
          0,
          0,
          0,
          1,
          0,
          0
        ],
        [
          0,
          0,
          0,
          0,
          1,
          0,
          0
        ],
        [
          0,
          0,
          0,
          0,
          1,
          0,
          0
        ],
        [
          0,
          0,
          0,
          0,
          1,
          0,
          0
        ],
        [
          0,
          0,
          0,
          0,
          1,
          0,
          0
        ],
        [
          18.88700564971751,
          0,
          6.041250177729147,
          4.601684910793683,
          0.03194055050438105,
          0.7569904686578964,
          0
        ],
        [
          0,
          0,
          0,
          0,
          1,
          0,
          0
        ],
        [
          12.62782001783659,
          4.019721881203542,
          7.372669365753841,
          0.930961861058357,
          0.3346131108127361,
          0.923822102090065,
          0
        ],
        [
          0,
          0,
          0,
          0,
          1,
          0,
          0
        ],
        [
          10.81208053691274,
          0,
          4.257167364167938,
          3.723469748966121,
          0.05365276921141482,
          0.5334384478955562,
          0
        ],
        [
          0,
          0,
          0,
          0,
          1,
          0,
          0
        ],
        [
          0,
          0,
          0,
          0,
          1,
          0,
          0
        ],
        [
          0,
          0,
          0,
          0,
          1,
          0,
          0
        ],
        [
          0,
          0,
          0,
          0,
          1,
          0,
          0
        ],
        [
          0,
          0,
          0,
          0,
          1,
          0,
          0
        ],
        [
          12.85826771653554,
          0,
          3.633408464067307,
          2.437577006980877,
          0.1184590774711135,
          0.4552792046552441,
          0
        ],
        [
          12.85826771653554,
          0,
          3.629888299606272,
          2.441797509908781,
          0.1181407779223417,
          0.4548381153332139,
          0
        ],
        [
          4.415384615384625,
          0,
          2.27837190808077,
          1.34257463548164,
          0.2465804360075859,
          0.2854882297099886,
          0
        ],
        [
          9.352227557842983,
          0,
          3.141443701396424,
          2.162810758389163,
          0.1413858557568447,
          0.3936342428838728,
          0
        ],
        [
          7.186046511627942,
          0,
          2.460068446146185,
          2.13590646673866,
          0.1438853856934525,
          0.3082554622292942,
          0
        ],
        [
          0,
          0,
          0,
          0,
          1,
          0,
          0
        ],
        [
          0,
          0,
          0,
          0,
          1,
          0,
          0
        ],
        [
          0,
          4.690288410054478,
          2.209390065581433,
          1.495149336508142,
          0.2214192268888105,
          0.2768445556779215,
          0
        ],
        [
          0,
          0,
          0,
          0,
          1,
          0,
          0
        ],
        [
          0,
          0,
          0,
          0,
          1,
          0,
          0
        ],
        [
          0,
          0,
          0,
          0,
          1,
          0,
          0
        ],
        [
          0,
          0,
          0,
          0,
          1,
          0,
          0
        ],
        [
          0,
          0,
          0,
          0,
          1,
          0,
          0
        ],
        [
          0,
          0,
          0,
          0,
          1,
          0,
          0
        ],
        [
          0,
          0,
          0,
          0,
          1,
          0,
          0
        ],
        [
          0,
          0,
          0,
          0,
          1,
          0,
          0
        ],
        [
          0.09277792804977009,
          0,
          0.00004517337918453063,
          0.00003131550862445209,
          0.9955350404405413,
          0.000005660387581004404,
          0
        ],
        [
          0,
          0,
          0,
          0,
          1,
          0,
          0
        ],
        [
          0,
          0,
          0,
          0,
          1,
          0,
          0
        ],
        [
          0,
          0,
          0,
          0,
          1,
          0,
          0
        ],
        [
          0,
          0,
          0,
          0,
          1,
          0,
          0
        ],
        [
          0,
          0,
          0,
          0,
          1,
          0,
          0
        ],
        [
          0,
          0,
          0,
          0,
          1,
          0,
          0
        ],
        [
          0,
          0,
          0,
          0,
          1,
          0,
          0
        ],
        [
          7.866498740554086,
          0,
          2.429456883143688,
          2.359737363213551,
          0.1245031488360006,
          0.3044197228141254,
          0
        ],
        [
          0,
          2.958762886597942,
          2.706345502320997,
          0.1736074607041793,
          0.676925443590622,
          0.3391148669367376,
          0
        ],
        [
          0,
          0,
          0,
          0,
          1,
          0,
          0
        ],
        [
          0,
          0,
          0,
          0,
          1,
          0,
          0
        ],
        [
          0,
          0,
          0,
          0,
          1,
          0,
          0
        ],
        [
          0,
          0,
          0,
          0,
          1,
          0,
          0
        ],
        [
          0,
          0,
          0,
          0,
          1,
          0,
          0
        ],
        [
          10.85938633561982,
          2.817037563712818,
          4.480818388285329,
          0.84070453707956,
          0.35919535064954,
          0.5614627290595058,
          0
        ],
        [
          0,
          0,
          0,
          0,
          1,
          0,
          0
        ],
        [
          0,
          0,
          0,
          0,
          1,
          0,
          0
        ],
        [
          0,
          0,
          0,
          0,
          1,
          0,
          0
        ],
        [
          5.230268869267758,
          0,
          2.240442975078115,
          1.699970334902762,
          0.1922918567704942,
          0.2807355974029838,
          0
        ],
        [
          0,
          0,
          0,
          0,
          1,
          0,
          0
        ],
        [
          0,
          0,
          0,
          0,
          1,
          0,
          0
        ],
        [
          25.4661654135338,
          0,
          5.549714348389442,
          6.095363607782438,
          0.01355370329523131,
          0.6953992537822568,
          0
        ],
        [
          0,
          0,
          0,
          0,
          1,
          0,
          0
        ],
        [
          0,
          0,
          0,
          0,
          1,
          0,
          0
        ],
        [
          7.435720424936197,
          0,
          2.539656404474083,
          2.136810854917179,
          0.1438005607691776,
          0.3182281208846598,
          0
        ],
        [
          0,
          0,
          0,
          0,
          1,
          0,
          0
        ],
        [
          0,
          0,
          0,
          0,
          1,
          0,
          0
        ],
        [
          0,
          0,
          0,
          0,
          1,
          0,
          0
        ],
        [
          0,
          0,
          0,
          0,
          1,
          0,
          0
        ],
        [
          0,
          0,
          0,
          0,
          1,
          0,
          0
        ],
        [
          0,
          0,
          0,
          0,
          1,
          0,
          0
        ],
        [
          0,
          0,
          0,
          0,
          1,
          0,
          0
        ],
        [
          0,
          0,
          0,
          0,
          1,
          0,
          0
        ],
        [
          10.65080678527098,
          0,
          2.499373645082571,
          2.907941131775562,
          0.08814433375039132,
          0.3131805456289575,
          0
        ],
        [
          15.76190476190469,
          0,
          5.585623520117127,
          6.283921553100576,
          0.0121838195790398,
          0.6998988027059991,
          0
        ],
        [
          0,
          0,
          0,
          0,
          1,
          0,
          0
        ],
        [
          0,
          0,
          0,
          0,
          1,
          0,
          0
        ],
        [
          0,
          0,
          0,
          0,
          1,
          0,
          0
        ],
        [
          0,
          0,
          0,
          0,
          1,
          0,
          0
        ],
        [
          0,
          0,
          0,
          0,
          1,
          0,
          0
        ],
        [
          0.09277792804977009,
          0,
          0.00004517337918453063,
          0.00003258707183473319,
          0.9954452937629252,
          0.000005660387581004404,
          0
        ],
        [
          0,
          0,
          0,
          0,
          1,
          0,
          0
        ],
        [
          0,
          0,
          0,
          0,
          1,
          0,
          0
        ],
        [
          0,
          0,
          0,
          0,
          1,
          0,
          0
        ],
        [
          0,
          0,
          0,
          0,
          1,
          0,
          0
        ],
        [
          0,
          0,
          0,
          0,
          1,
          0,
          0
        ],
        [
          0,
          0,
          0,
          0,
          1,
          0,
          0
        ],
        [
          12.28301886792466,
          0,
          2.971668094984009,
          2.849317369070718,
          0.09141274327587967,
          0.3723607461598685,
          0
        ],
        [
          0,
          0,
          0,
          0,
          1,
          0,
          0
        ],
        [
          0,
          0,
          0,
          0,
          1,
          0,
          0
        ],
        [
          0,
          3.052770448548821,
          2.1384047292591,
          0.6960749338510581,
          0.404105724773607,
          0.267949836633083,
          0
        ],
        [
          4.554548760717736,
          0,
          2.321488136828375,
          1.342524507948578,
          0.2465892564485472,
          0.2908908489106851,
          0
        ],
        [
          5.301891014881942,
          0,
          2.581526082717004,
          1.439424692094398,
          0.2302324605099864,
          0.3234745428044981,
          0
        ],
        [
          0,
          0,
          0,
          0,
          1,
          0,
          0
        ],
        [
          0,
          0,
          0,
          0,
          1,
          0,
          0
        ],
        [
          0,
          0,
          0,
          0,
          1,
          0,
          0
        ],
        [
          0,
          0,
          0,
          0,
          1,
          0,
          0
        ],
        [
          0,
          0,
          0,
          0,
          1,
          0,
          0
        ],
        [
          0,
          0,
          0,
          0,
          1,
          0,
          0
        ],
        [
          0,
          0,
          0,
          0,
          1,
          0,
          0
        ],
        [
          0,
          0,
          0,
          0,
          1,
          0,
          0
        ],
        [
          0,
          0,
          0,
          0,
          1,
          0,
          0
        ],
        [
          0,
          0,
          0,
          0,
          1,
          0,
          0
        ],
        [
          7.273474924655784,
          0,
          2.126033743591244,
          2.459578271637376,
          0.1168101408359059,
          0.266399707444096,
          0
        ],
        [
          0,
          0,
          0,
          0,
          1,
          0,
          0
        ],
        [
          0,
          0,
          0,
          0,
          1,
          0,
          0
        ],
        [
          0,
          0,
          0,
          0,
          1,
          0,
          0
        ],
        [
          4.743422394452384,
          0,
          2.536200445628101,
          1.28468085286546,
          0.2570305207239374,
          0.3177950767581104,
          0
        ],
        [
          0,
          0,
          0,
          0,
          1,
          0,
          0
        ],
        [
          0,
          0,
          0,
          0,
          1,
          0,
          0
        ],
        [
          0,
          0,
          0,
          0,
          1,
          0,
          0
        ],
        [
          0,
          0,
          0,
          0,
          1,
          0,
          0
        ],
        [
          0,
          0,
          0,
          0,
          1,
          0,
          0
        ],
        [
          0,
          0,
          0,
          0,
          1,
          0,
          0
        ],
        [
          0,
          0,
          0,
          0,
          1,
          0,
          0
        ],
        [
          0,
          0,
          0,
          0,
          1,
          0,
          0
        ],
        [
          0,
          0,
          0,
          0,
          1,
          0,
          0
        ],
        [
          0,
          0,
          0,
          0,
          1,
          0,
          0
        ],
        [
          0.09277792804977009,
          0,
          0.00004517337918453063,
          0.0000323150488883428,
          0.9954643437667409,
          0.000005660387581004404,
          0
        ],
        [
          0.09277792804977009,
          0,
          0.00004517337918453063,
          0.00003243228599014714,
          0.9954561237569056,
          0.000005660387581004404,
          0
        ],
        [
          0,
          0,
          0,
          0,
          1,
          0,
          0
        ],
        [
          0,
          0,
          0,
          0,
          1,
          0,
          0
        ],
        [
          0,
          0,
          0,
          0,
          1,
          0,
          0
        ],
        [
          0.09277792804977009,
          0,
          0.00004517337918453063,
          0.00003193102721255059,
          0.995491374166113,
          0.000005660387581004404,
          0
        ],
        [
          0,
          0,
          0,
          0,
          1,
          0,
          0
        ],
        [
          0,
          0,
          0,
          0,
          1,
          0,
          0
        ],
        [
          0,
          0,
          0,
          0,
          1,
          0,
          0
        ],
        [
          0,
          0,
          0,
          0,
          1,
          0,
          0
        ],
        [
          9.383720126293493,
          0,
          2.158913034536153,
          2.933228936757384,
          0.0867737828132632,
          0.2705196013616298,
          0
        ],
        [
          0,
          0,
          0,
          0,
          1,
          0,
          0
        ],
        [
          0,
          0,
          0,
          0,
          1,
          0,
          0
        ],
        [
          0,
          0,
          0,
          0,
          1,
          0,
          0
        ],
        [
          0,
          0,
          0,
          0,
          1,
          0,
          0
        ],
        [
          8.905356534356342,
          0,
          4.656925878415584,
          2.593930050011203,
          0.1072738612805583,
          0.5835296336845315,
          0
        ],
        [
          0,
          0,
          0,
          0,
          1,
          0,
          0
        ],
        [
          0,
          0,
          0,
          0,
          1,
          0,
          0
        ],
        [
          0,
          0,
          0,
          0,
          1,
          0,
          0
        ],
        [
          0,
          0,
          0,
          0,
          1,
          0,
          0
        ],
        [
          0,
          0,
          0,
          0,
          1,
          0,
          0
        ],
        [
          0,
          0,
          0,
          0,
          1,
          0,
          0
        ],
        [
          0,
          0,
          0,
          0,
          1,
          0,
          0
        ],
        [
          0,
          0,
          0,
          0,
          1,
          0,
          0
        ],
        [
          0,
          0,
          0,
          0,
          1,
          0,
          0
        ],
        [
          0,
          0,
          0,
          0,
          1,
          0,
          0
        ],
        [
          0,
          0,
          0,
          0,
          1,
          0,
          0
        ],
        [
          0,
          0,
          0,
          0,
          1,
          0,
          0
        ],
        [
          0,
          0,
          0,
          0,
          1,
          0,
          0
        ],
        [
          0,
          0,
          0,
          0,
          1,
          0,
          0
        ],
        [
          0,
          0,
          0,
          0,
          1,
          0,
          0
        ],
        [
          0,
          0,
          0,
          0,
          1,
          0,
          0
        ],
        [
          0,
          0,
          0,
          0,
          1,
          0,
          0
        ],
        [
          0,
          0,
          0,
          0,
          1,
          0,
          0
        ],
        [
          0,
          0,
          0,
          0,
          1,
          0,
          0
        ],
        [
          0,
          0,
          0,
          0,
          1,
          0,
          0
        ],
        [
          0,
          2.86659226172188,
          2.227763302843537,
          0.51135442367368,
          0.4745531235864326,
          0.2791467886721906,
          0
        ],
        [
          0,
          0,
          0,
          0,
          1,
          0,
          0
        ],
        [
          0,
          0,
          0,
          0,
          1,
          0,
          0
        ],
        [
          0,
          0,
          0,
          0,
          1,
          0,
          0
        ],
        [
          0,
          0,
          0,
          0,
          1,
          0,
          0
        ],
        [
          0,
          0,
          0,
          0,
          1,
          0,
          0
        ],
        [
          0,
          0,
          0,
          0,
          1,
          0,
          0
        ],
        [
          0,
          0,
          0,
          0,
          1,
          0,
          0
        ],
        [
          0,
          0,
          0,
          0,
          1,
          0,
          0
        ],
        [
          0,
          0,
          0,
          0,
          1,
          0,
          0
        ],
        [
          0,
          0,
          0,
          0,
          1,
          0,
          0
        ],
        [
          0,
          0,
          0,
          0,
          1,
          0,
          0
        ],
        [
          0,
          0,
          0,
          0,
          1,
          0,
          0
        ],
        [
          0,
          0,
          0,
          0,
          1,
          0,
          0
        ],
        [
          0,
          0,
          0,
          0,
          1,
          0,
          0
        ],
        [
          0,
          0,
          0,
          0,
          1,
          0,
          0
        ],
        [
          0.09277792804977009,
          0,
          0.00004517337918453063,
          0.00003267001361262345,
          0.9954395011091728,
          0.000005660387581004404,
          0
        ],
        [
          0,
          0,
          0,
          0,
          1,
          0,
          0
        ],
        [
          0,
          42.36974630881643,
          26.85972700776442,
          8.08634952897755,
          0.004459990698340799,
          3.365620813153211,
          0
        ],
        [
          0,
          0,
          0,
          0,
          1,
          0,
          0
        ],
        [
          0,
          0,
          0,
          0,
          1,
          0,
          0
        ],
        [
          14.17241379310345,
          0,
          4.905639226672345,
          4.288819111372803,
          0.03836380263455474,
          0.6146943145898882,
          0
        ],
        [
          0,
          0,
          0,
          0,
          1,
          0,
          0
        ],
        [
          0.09277792804977009,
          0,
          0.0004880885715721008,
          0.0001833712603165338,
          0.9891958047575456,
          0.0000611592610256395,
          0
        ],
        [
          0.09277792804977009,
          0,
          0.00004517337918453063,
          0.00003312480147243946,
          0.9954078686073606,
          0.000005660387581004404,
          0
        ],
        [
          0,
          0,
          0,
          0,
          1,
          0,
          0
        ],
        [
          0.09277792804977009,
          0,
          0.00004517337918453063,
          0.00003302795484394494,
          0.9954145864299707,
          0.000005660387581004404,
          0
        ],
        [
          0,
          0,
          0,
          0,
          1,
          0,
          0
        ],
        [
          0,
          0,
          0,
          0,
          1,
          0,
          0
        ],
        [
          0,
          0,
          0,
          0,
          1,
          0,
          0
        ],
        [
          0,
          0,
          0,
          0,
          1,
          0,
          0
        ],
        [
          0,
          0,
          0,
          0,
          1,
          0,
          0
        ],
        [
          0,
          0,
          0,
          0,
          1,
          0,
          0
        ],
        [
          0,
          0,
          0,
          0,
          1,
          0,
          0
        ],
        [
          0,
          0,
          0,
          0,
          1,
          0,
          0
        ],
        [
          0,
          0,
          0,
          0,
          1,
          0,
          0
        ],
        [
          0,
          0,
          0,
          0,
          1,
          0,
          0
        ],
        [
          0,
          0,
          0,
          0,
          1,
          0,
          0
        ],
        [
          0,
          0,
          0,
          0,
          1,
          0,
          0
        ],
        [
          0,
          0,
          0,
          0,
          1,
          0,
          0
        ],
        [
          0,
          0,
          0,
          0,
          1,
          0,
          0
        ],
        [
          0,
          0,
          0,
          0,
          1,
          0,
          0
        ],
        [
          0,
          0,
          0,
          0,
          1,
          0,
          0
        ],
        [
          0,
          0,
          0,
          0,
          1,
          0,
          0
        ],
        [
          10.81208053691274,
          0,
          3.836963748216898,
          2.015335275839458,
          0.1557168694174597,
          0.480785417014109,
          0
        ],
        [
          0,
          0,
          0,
          0,
          1,
          0,
          0
        ],
        [
          0,
          0,
          0,
          0,
          1,
          0,
          0
        ],
        [
          0,
          0,
          0,
          0,
          1,
          0,
          0
        ],
        [
          0,
          0,
          0,
          0,
          1,
          0,
          0
        ],
        [
          0,
          0,
          0,
          0,
          1,
          0,
          0
        ],
        [
          0,
          0,
          0,
          0,
          1,
          0,
          0
        ],
        [
          0,
          3.421242781281558,
          2.026434789954526,
          1.048432795390219,
          0.3058683044724324,
          0.253919598795519,
          0
        ],
        [
          0,
          0,
          0,
          0,
          1,
          0,
          0
        ],
        [
          0,
          0,
          0,
          0,
          1,
          0,
          0
        ],
        [
          0,
          0,
          0,
          0,
          1,
          0,
          0
        ],
        [
          0,
          0,
          0,
          0,
          1,
          0,
          0
        ],
        [
          0,
          0,
          0,
          0,
          1,
          0,
          0
        ],
        [
          0,
          0,
          0,
          0,
          1,
          0,
          0
        ],
        [
          0,
          0,
          0,
          0,
          1,
          0,
          0
        ],
        [
          0,
          0,
          0,
          0,
          1,
          0,
          0
        ],
        [
          0,
          0,
          0,
          0,
          1,
          0,
          0
        ],
        [
          0,
          0,
          0,
          0,
          1,
          0,
          0
        ],
        [
          12.28301886792454,
          0,
          2.226223513149805,
          3.368783026447097,
          0.06644281910803396,
          0.2789538474617456,
          0
        ],
        [
          8.386666666666596,
          0,
          4.402824934881569,
          2.587651643582703,
          0.1076999113360749,
          0.5516898676305901,
          0
        ],
        [
          0,
          0,
          0,
          0,
          1,
          0,
          0
        ],
        [
          0,
          0,
          0,
          0,
          1,
          0,
          0
        ],
        [
          0,
          0,
          0,
          0,
          1,
          0,
          0
        ],
        [
          0,
          0,
          0,
          0,
          1,
          0,
          0
        ],
        [
          0,
          0,
          0,
          0,
          1,
          0,
          0
        ],
        [
          0,
          0,
          0,
          0,
          1,
          0,
          0
        ],
        [
          0,
          0,
          0,
          0,
          1,
          0,
          0
        ],
        [
          0,
          0,
          0,
          0,
          1,
          0,
          0
        ],
        [
          0,
          0,
          0,
          0,
          1,
          0,
          0
        ],
        [
          0,
          0,
          0,
          0,
          1,
          0,
          0
        ],
        [
          0,
          0,
          0,
          0,
          1,
          0,
          0
        ],
        [
          0,
          0,
          0,
          0,
          1,
          0,
          0
        ],
        [
          0,
          0,
          0,
          0,
          1,
          0,
          0
        ],
        [
          0,
          0,
          0,
          0,
          1,
          0,
          0
        ],
        [
          0,
          0,
          0,
          0,
          1,
          0,
          0
        ],
        [
          0,
          0,
          0,
          0,
          1,
          0,
          0
        ],
        [
          0,
          0,
          0,
          0,
          1,
          0,
          0
        ],
        [
          0,
          5.513563297597439,
          4.069684848995404,
          0.60799721565796,
          0.4355428919150545,
          0.5099462115454031,
          0
        ],
        [
          0,
          0,
          0,
          0,
          1,
          0,
          0
        ],
        [
          0,
          0,
          0,
          0,
          1,
          0,
          0
        ],
        [
          0,
          0,
          0,
          0,
          1,
          0,
          0
        ],
        [
          0,
          0,
          0,
          0,
          1,
          0,
          0
        ],
        [
          0,
          0,
          0,
          0,
          1,
          0,
          0
        ],
        [
          0,
          0,
          0,
          0,
          1,
          0,
          0
        ],
        [
          0,
          0,
          0,
          0,
          1,
          0,
          0
        ],
        [
          0,
          0,
          0,
          0,
          1,
          0,
          0
        ],
        [
          0,
          0,
          0,
          0,
          1,
          0,
          0
        ],
        [
          0,
          0,
          0,
          0,
          1,
          0,
          0
        ],
        [
          0,
          0,
          0,
          0,
          1,
          0,
          0
        ],
        [
          0,
          0,
          0,
          0,
          1,
          0,
          0
        ],
        [
          0.09277792804977009,
          0,
          0.0004880885715721008,
          0.0001838529393509702,
          0.9891816247199176,
          0.0000611592610256395,
          0
        ],
        [
          0,
          0,
          0,
          0,
          1,
          0,
          0
        ],
        [
          0,
          0,
          0,
          0,
          1,
          0,
          0
        ],
        [
          0,
          0,
          0,
          0,
          1,
          0,
          0
        ],
        [
          0,
          0,
          0,
          0,
          1,
          0,
          0
        ],
        [
          0,
          0,
          0,
          0,
          1,
          0,
          0
        ],
        [
          0,
          0,
          0,
          0,
          1,
          0,
          0
        ],
        [
          0,
          0,
          0,
          0,
          1,
          0,
          0
        ],
        [
          0,
          0,
          0,
          0,
          1,
          0,
          0
        ],
        [
          0,
          0,
          0,
          0,
          1,
          0,
          0
        ],
        [
          0,
          0,
          0,
          0,
          1,
          0,
          0
        ],
        [
          0,
          0,
          0,
          0,
          1,
          0,
          0
        ],
        [
          0,
          0,
          0,
          0,
          1,
          0,
          0
        ],
        [
          0,
          0,
          0,
          0,
          1,
          0,
          0
        ],
        [
          0,
          0,
          0,
          0,
          1,
          0,
          0
        ],
        [
          0,
          0,
          0,
          0,
          1,
          0,
          0
        ],
        [
          0,
          0,
          0,
          0,
          1,
          0,
          0
        ],
        [
          0,
          0,
          0,
          0,
          1,
          0,
          0
        ],
        [
          0,
          0,
          0,
          0,
          1,
          0,
          0
        ],
        [
          0,
          0,
          0,
          0,
          1,
          0,
          0
        ],
        [
          0,
          0,
          0,
          0,
          1,
          0,
          0
        ],
        [
          0,
          0,
          0,
          0,
          1,
          0,
          0
        ],
        [
          0,
          2.886639676113331,
          2.639780993558438,
          0.1748012920463395,
          0.6758795289800406,
          0.3307740935534553,
          0
        ],
        [
          0,
          0,
          0,
          0,
          1,
          0,
          0
        ],
        [
          0,
          3.811918190929447,
          2.155109781970745,
          1.132952838684801,
          0.2871463684781805,
          0.2700430400775886,
          0
        ],
        [
          0,
          0,
          0,
          0,
          1,
          0,
          0
        ],
        [
          0,
          0,
          0,
          0,
          1,
          0,
          0
        ],
        [
          0.09277792804977009,
          0,
          0.00004517337918453063,
          0.00003340277251062673,
          0.9953886413431555,
          0.000005660387581004404,
          0
        ],
        [
          7.082663605051705,
          0,
          2.05006015645172,
          2.476786504864691,
          0.1155380977730641,
          0.2568799425539772,
          0
        ],
        [
          0.09277792804977009,
          0,
          0.00004517337918453063,
          0.00003340277251062673,
          0.9953886413431555,
          0.000005660387581004404,
          0
        ],
        [
          0,
          0,
          0,
          0,
          1,
          0,
          0
        ],
        [
          0,
          0,
          0,
          0,
          1,
          0,
          0
        ],
        [
          0,
          0,
          0,
          0,
          1,
          0,
          0
        ],
        [
          0,
          0,
          0,
          0,
          1,
          0,
          0
        ],
        [
          0,
          0,
          0,
          0,
          1,
          0,
          0
        ],
        [
          0,
          0,
          0,
          0,
          1,
          0,
          0
        ],
        [
          0,
          0,
          0,
          0,
          1,
          0,
          0
        ],
        [
          0,
          0,
          0,
          0,
          1,
          0,
          0
        ],
        [
          0,
          0,
          0,
          0,
          1,
          0,
          0
        ],
        [
          0,
          0,
          0,
          0,
          1,
          0,
          0
        ],
        [
          0,
          0,
          0,
          0,
          1,
          0,
          0
        ],
        [
          0,
          0,
          0,
          0,
          1,
          0,
          0
        ],
        [
          0,
          0,
          0,
          0,
          1,
          0,
          0
        ],
        [
          0,
          0,
          0,
          0,
          1,
          0,
          0
        ],
        [
          0,
          0,
          0,
          0,
          1,
          0,
          0
        ],
        [
          0,
          0,
          0,
          0,
          1,
          0,
          0
        ],
        [
          0,
          0,
          0,
          0,
          1,
          0,
          0
        ],
        [
          0,
          0,
          0,
          0,
          1,
          0,
          0
        ],
        [
          25.4661654135338,
          0,
          10.08496195102644,
          7.231631204650185,
          0.007163009343732041,
          1.263682160001887,
          0
        ],
        [
          0,
          0,
          0,
          0,
          1,
          0,
          0
        ],
        [
          0,
          0,
          0,
          0,
          1,
          0,
          0
        ],
        [
          0,
          0,
          0,
          0,
          1,
          0,
          0
        ],
        [
          0,
          0,
          0,
          0,
          1,
          0,
          0
        ],
        [
          0,
          0,
          0,
          0,
          1,
          0,
          0
        ],
        [
          0,
          0,
          0,
          0,
          1,
          0,
          0
        ],
        [
          0.09277792804977009,
          0,
          0.0002349461476675091,
          0.00009819292318624662,
          0.9920937043832476,
          0.00002943960094350009,
          0
        ],
        [
          0,
          0,
          0,
          0,
          1,
          0,
          0
        ],
        [
          0,
          0,
          0,
          0,
          1,
          0,
          0
        ],
        [
          0,
          0,
          0,
          0,
          1,
          0,
          0
        ],
        [
          0,
          0,
          0,
          0,
          1,
          0,
          0
        ],
        [
          12.56454720616576,
          0,
          4.071934812116654,
          2.23577535015227,
          0.1348489657172935,
          0.5102281400515087,
          0
        ],
        [
          0,
          0,
          0,
          0,
          1,
          0,
          0
        ],
        [
          0,
          0,
          0,
          0,
          1,
          0,
          0
        ],
        [
          0,
          0,
          0,
          0,
          1,
          0,
          0
        ],
        [
          0,
          0,
          0,
          0,
          1,
          0,
          0
        ],
        [
          0,
          0,
          0,
          0,
          1,
          0,
          0
        ],
        [
          0,
          9.082329046316994,
          6.432388175774043,
          0.6946640986337407,
          0.4045824641813682,
          0.8060014726288018,
          0
        ],
        [
          0,
          0,
          0,
          0,
          1,
          0,
          0
        ],
        [
          0,
          0,
          0,
          0,
          1,
          0,
          0
        ],
        [
          0,
          0,
          0,
          0,
          1,
          0,
          0
        ],
        [
          8.971671388102,
          0,
          3.139367593510151,
          2.098235901510201,
          0.1474691966025281,
          0.3933740990666862,
          0
        ],
        [
          0,
          0,
          0,
          0,
          1,
          0,
          0
        ],
        [
          0,
          0,
          0,
          0,
          1,
          0,
          0
        ],
        [
          0.09277792804977009,
          0,
          0.0004880885715721008,
          0.0001049829031689598,
          0.99182492488423,
          0.0000611592610256395,
          0
        ],
        [
          0,
          0,
          0,
          0,
          1,
          0,
          0
        ],
        [
          0,
          0,
          0,
          0,
          1,
          0,
          0
        ],
        [
          0,
          0,
          0,
          0,
          1,
          0,
          0
        ],
        [
          0,
          0,
          0,
          0,
          1,
          0,
          0
        ],
        [
          0,
          0,
          0,
          0,
          1,
          0,
          0
        ],
        [
          0,
          0,
          0,
          0,
          1,
          0,
          0
        ],
        [
          0,
          0,
          0,
          0,
          1,
          0,
          0
        ],
        [
          0,
          0,
          0,
          0,
          1,
          0,
          0
        ],
        [
          0,
          0,
          0,
          0,
          1,
          0,
          0
        ],
        [
          0,
          0,
          0,
          0,
          1,
          0,
          0
        ],
        [
          0,
          0,
          0,
          0,
          1,
          0,
          0
        ],
        [
          0,
          0,
          0,
          0,
          1,
          0,
          0
        ],
        [
          0,
          0,
          0,
          0,
          1,
          0,
          0
        ],
        [
          0,
          0,
          0,
          0,
          1,
          0,
          0
        ],
        [
          7.400954653938004,
          0,
          2.578576367148538,
          2.110887864124543,
          0.1462544401570377,
          0.3231049327892047,
          0
        ],
        [
          0,
          0,
          0,
          0,
          1,
          0,
          0
        ],
        [
          0,
          0,
          0,
          0,
          1,
          0,
          0
        ],
        [
          0,
          0,
          0,
          0,
          1,
          0,
          0
        ],
        [
          0,
          0,
          0,
          0,
          1,
          0,
          0
        ],
        [
          0,
          0,
          0,
          0,
          1,
          0,
          0
        ],
        [
          0,
          0,
          0,
          0,
          1,
          0,
          0
        ],
        [
          0,
          0,
          0,
          0,
          1,
          0,
          0
        ],
        [
          0,
          0,
          0,
          0,
          1,
          0,
          0
        ],
        [
          0,
          0,
          0,
          0,
          1,
          0,
          0
        ],
        [
          0,
          0,
          0,
          0,
          1,
          0,
          0
        ],
        [
          0,
          0,
          0,
          0,
          1,
          0,
          0
        ],
        [
          0,
          0,
          0,
          0,
          1,
          0,
          0
        ],
        [
          0,
          0,
          0,
          0,
          1,
          0,
          0
        ],
        [
          0,
          0,
          0,
          0,
          1,
          0,
          0
        ],
        [
          0,
          0,
          0,
          0,
          1,
          0,
          0
        ],
        [
          0,
          0,
          0,
          0,
          1,
          0,
          0
        ],
        [
          0,
          0,
          0,
          0,
          1,
          0,
          0
        ],
        [
          0,
          0,
          0,
          0,
          1,
          0,
          0
        ],
        [
          0.09277792804977009,
          0,
          0.00004517337918453063,
          0.00002844013340475016,
          0.995744958330287,
          0.000005660387581004404,
          0
        ],
        [
          0,
          0,
          0,
          0,
          1,
          0,
          0
        ],
        [
          0,
          0,
          0,
          0,
          1,
          0,
          0
        ],
        [
          0,
          0,
          0,
          0,
          1,
          0,
          0
        ],
        [
          0,
          0,
          0,
          0,
          1,
          0,
          0
        ],
        [
          0,
          0,
          0,
          0,
          1,
          0,
          0
        ],
        [
          0,
          0,
          0,
          0,
          1,
          0,
          0
        ],
        [
          0,
          0,
          0,
          0,
          1,
          0,
          0
        ],
        [
          0,
          0,
          0,
          0,
          1,
          0,
          0
        ],
        [
          8.386666666666596,
          0,
          2.841823843059271,
          2.147101880768961,
          0.1428392921846882,
          0.3560907923878185,
          0
        ],
        [
          0,
          0,
          0,
          0,
          1,
          0,
          0
        ],
        [
          0,
          0,
          0,
          0,
          1,
          0,
          0
        ],
        [
          0,
          0,
          0,
          0,
          1,
          0,
          0
        ],
        [
          0,
          0,
          0,
          0,
          1,
          0,
          0
        ],
        [
          0,
          0,
          0,
          0,
          1,
          0,
          0
        ],
        [
          0,
          0,
          0,
          0,
          1,
          0,
          0
        ],
        [
          0,
          0,
          0,
          0,
          1,
          0,
          0
        ],
        [
          0,
          0,
          0,
          0,
          1,
          0,
          0
        ],
        [
          53.6715188951685,
          0,
          14.32873642166344,
          7.868052484586141,
          0.005031581496741544,
          1.795442429962016,
          0
        ],
        [
          0,
          0,
          0,
          0,
          1,
          0,
          0
        ],
        [
          0,
          0,
          0,
          0,
          1,
          0,
          0
        ],
        [
          0,
          0,
          0,
          0,
          1,
          0,
          0
        ],
        [
          0,
          0,
          0,
          0,
          1,
          0,
          0
        ],
        [
          0,
          0,
          0,
          0,
          1,
          0,
          0
        ],
        [
          0,
          0,
          0,
          0,
          1,
          0,
          0
        ],
        [
          0,
          0,
          0,
          0,
          1,
          0,
          0
        ],
        [
          0,
          0,
          0,
          0,
          1,
          0,
          0
        ],
        [
          0,
          0,
          0,
          0,
          1,
          0,
          0
        ],
        [
          10.82572178477691,
          0,
          2.691261972565539,
          2.79333182314512,
          0.09465723133132609,
          0.3372248461756885,
          0
        ],
        [
          53.10527658839946,
          0,
          18.63547143878026,
          12.13080829139498,
          0.0004959561905474308,
          2.335091883813652,
          0
        ],
        [
          0,
          0,
          0,
          0,
          1,
          0,
          0
        ],
        [
          0,
          0,
          0,
          0,
          1,
          0,
          0
        ],
        [
          0,
          0,
          0,
          0,
          1,
          0,
          0
        ],
        [
          0,
          0,
          0,
          0,
          1,
          0,
          0
        ],
        [
          0,
          0,
          0,
          0,
          1,
          0,
          0
        ],
        [
          0,
          2.848283769040931,
          1.834361746966985,
          0.8744872493127183,
          0.3497160364393005,
          0.2298521527288604,
          0
        ],
        [
          0,
          5.336470284903937,
          3.99985161155025,
          0.5741027631141371,
          0.4486331780787174,
          0.5011958546513313,
          0
        ],
        [
          0,
          0,
          0,
          0,
          1,
          0,
          0
        ],
        [
          0,
          0,
          0,
          0,
          1,
          0,
          0
        ],
        [
          0,
          0,
          0,
          0,
          1,
          0,
          0
        ],
        [
          0,
          0,
          0,
          0,
          1,
          0,
          0
        ],
        [
          0,
          0,
          0,
          0,
          1,
          0,
          0
        ],
        [
          0,
          0,
          0,
          0,
          1,
          0,
          0
        ],
        [
          0,
          0,
          0,
          0,
          1,
          0,
          0
        ],
        [
          0,
          0,
          0,
          0,
          1,
          0,
          0
        ],
        [
          0,
          0,
          0,
          0,
          1,
          0,
          0
        ],
        [
          0,
          0,
          0,
          0,
          1,
          0,
          0
        ],
        [
          0,
          0,
          0,
          0,
          1,
          0,
          0
        ],
        [
          0,
          0,
          0,
          0,
          1,
          0,
          0
        ],
        [
          0,
          0,
          0,
          0,
          1,
          0,
          0
        ],
        [
          0,
          0,
          0,
          0,
          1,
          0,
          0
        ],
        [
          0,
          0,
          0,
          0,
          1,
          0,
          0
        ],
        [
          0.09277792804977009,
          0,
          0.00004517337918453063,
          0.00003318076774050382,
          0.9954039909516375,
          0.000005660387581004404,
          0
        ],
        [
          0,
          0,
          0,
          0,
          1,
          0,
          0
        ],
        [
          0.09277792804977009,
          0,
          0.00004517337918453063,
          0.00003318076774050382,
          0.9954039909516375,
          0.000005660387581004404,
          0
        ],
        [
          0,
          0,
          0,
          0,
          1,
          0,
          0
        ],
        [
          0,
          0,
          0,
          0,
          1,
          0,
          0
        ],
        [
          0,
          0,
          0,
          0,
          1,
          0,
          0
        ],
        [
          0,
          0,
          0,
          0,
          1,
          0,
          0
        ],
        [
          0,
          0,
          0,
          0,
          1,
          0,
          0
        ],
        [
          0,
          0,
          0,
          0,
          1,
          0,
          0
        ],
        [
          0,
          0,
          0,
          0,
          1,
          0,
          0
        ],
        [
          0,
          0,
          0,
          0,
          1,
          0,
          0
        ],
        [
          0,
          0,
          0,
          0,
          1,
          0,
          0
        ],
        [
          0,
          0,
          0,
          0,
          1,
          0,
          0
        ],
        [
          0,
          0,
          0,
          0,
          1,
          0,
          0
        ],
        [
          0,
          0,
          0,
          0,
          1,
          0,
          0
        ],
        [
          0,
          0,
          0,
          0,
          1,
          0,
          0
        ],
        [
          0,
          0,
          0,
          0,
          1,
          0,
          0
        ],
        [
          0,
          0,
          0,
          0,
          1,
          0,
          0
        ],
        [
          0,
          0,
          0,
          0,
          1,
          0,
          0
        ],
        [
          0,
          0,
          0,
          0,
          1,
          0,
          0
        ],
        [
          0,
          0,
          0,
          0,
          1,
          0,
          0
        ],
        [
          0,
          0,
          0,
          0,
          1,
          0,
          0
        ],
        [
          0,
          0,
          0,
          0,
          1,
          0,
          0
        ],
        [
          0,
          0,
          0,
          0,
          1,
          0,
          0
        ],
        [
          0,
          0,
          0,
          0,
          1,
          0,
          0
        ],
        [
          0,
          0,
          0,
          0,
          1,
          0,
          0
        ],
        [
          0,
          0,
          0,
          0,
          1,
          0,
          0
        ],
        [
          0,
          0,
          0,
          0,
          1,
          0,
          0
        ],
        [
          0,
          0,
          0,
          0,
          1,
          0,
          0
        ],
        [
          0,
          0,
          0,
          0,
          1,
          0,
          0
        ],
        [
          0.09277792804977009,
          0,
          0.00004517337918453063,
          0.00003381500246835145,
          0.995360274089576,
          0.000005660387581004404,
          0
        ],
        [
          0,
          0,
          0,
          0,
          1,
          0,
          0
        ],
        [
          0,
          0,
          0,
          0,
          1,
          0,
          0
        ],
        [
          0,
          0,
          0,
          0,
          1,
          0,
          0
        ],
        [
          10.21996165052163,
          0,
          2.753897626804283,
          2.600733000541346,
          0.1068143028110987,
          0.3450733198958585,
          0
        ],
        [
          0,
          0,
          0,
          0,
          1,
          0,
          0
        ],
        [
          0,
          0,
          0,
          0,
          1,
          0,
          0
        ],
        [
          0,
          0,
          0,
          0,
          1,
          0,
          0
        ],
        [
          0,
          0,
          0,
          0,
          1,
          0,
          0
        ],
        [
          0,
          0,
          0,
          0,
          1,
          0,
          0
        ],
        [
          0,
          0,
          0,
          0,
          1,
          0,
          0
        ],
        [
          0,
          0,
          0,
          0,
          1,
          0,
          0
        ],
        [
          0,
          0,
          0,
          0,
          1,
          0,
          0
        ],
        [
          0,
          0,
          0,
          0,
          1,
          0,
          0
        ],
        [
          0,
          0,
          0,
          0,
          1,
          0,
          0
        ],
        [
          0,
          0,
          0,
          0,
          1,
          0,
          0
        ],
        [
          0,
          0,
          0,
          0,
          1,
          0,
          0
        ],
        [
          0,
          0,
          0,
          0,
          1,
          0,
          0
        ],
        [
          0,
          0,
          0,
          0,
          1,
          0,
          0
        ],
        [
          0,
          0,
          0,
          0,
          1,
          0,
          0
        ],
        [
          0,
          0,
          0,
          0,
          1,
          0,
          0
        ],
        [
          0,
          0,
          0,
          0,
          1,
          0,
          0
        ],
        [
          0,
          0,
          0,
          0,
          1,
          0,
          0
        ],
        [
          0,
          0,
          0,
          0,
          1,
          0,
          0
        ],
        [
          0,
          0,
          0,
          0,
          1,
          0,
          0
        ],
        [
          0,
          0,
          0,
          0,
          1,
          0,
          0
        ],
        [
          0,
          0,
          0,
          0,
          1,
          0,
          0
        ],
        [
          0,
          0,
          0,
          0,
          1,
          0,
          0
        ],
        [
          0,
          0,
          0,
          0,
          1,
          0,
          0
        ],
        [
          0,
          0,
          0,
          0,
          1,
          0,
          0
        ],
        [
          0,
          0,
          0,
          0,
          1,
          0,
          0
        ],
        [
          0,
          0,
          0,
          0,
          1,
          0,
          0
        ],
        [
          0,
          0,
          0,
          0,
          1,
          0,
          0
        ],
        [
          0,
          0,
          0,
          0,
          1,
          0,
          0
        ],
        [
          0,
          0,
          0,
          0,
          1,
          0,
          0
        ],
        [
          0,
          0,
          0,
          0,
          1,
          0,
          0
        ],
        [
          0.09277792804977009,
          0,
          0.0002349461476675091,
          0.000146425153596752,
          0.9903453328222301,
          0.00002943960094350009,
          0
        ],
        [
          0,
          0,
          0,
          0,
          1,
          0,
          0
        ],
        [
          0,
          0,
          0,
          0,
          1,
          0,
          0
        ],
        [
          0,
          0,
          0,
          0,
          1,
          0,
          0
        ],
        [
          0,
          0,
          0,
          0,
          1,
          0,
          0
        ],
        [
          0,
          0,
          0,
          0,
          1,
          0,
          0
        ],
        [
          0,
          0,
          0,
          0,
          1,
          0,
          0
        ],
        [
          0,
          0,
          0,
          0,
          1,
          0,
          0
        ],
        [
          0,
          0,
          0,
          0,
          1,
          0,
          0
        ],
        [
          0,
          0,
          0,
          0,
          1,
          0,
          0
        ],
        [
          0,
          0,
          0,
          0,
          1,
          0,
          0
        ],
        [
          0,
          0,
          0,
          0,
          1,
          0,
          0
        ],
        [
          0,
          0,
          0,
          0,
          1,
          0,
          0
        ],
        [
          0,
          0,
          0,
          0,
          1,
          0,
          0
        ],
        [
          0,
          0,
          0,
          0,
          1,
          0,
          0
        ],
        [
          0,
          0,
          0,
          0,
          1,
          0,
          0
        ],
        [
          22.52064470872274,
          0,
          6.939180693606868,
          4.664822646572564,
          0.03078660290294233,
          0.86950440568078,
          0
        ],
        [
          0,
          0,
          0,
          0,
          1,
          0,
          0
        ],
        [
          0.09277792804977009,
          0,
          0.0004880885715721008,
          0.0001572299742189642,
          0.9899954777946438,
          0.0000611592610256395,
          0
        ],
        [
          0,
          0,
          0,
          0,
          1,
          0,
          0
        ],
        [
          10.39158576051779,
          0,
          2.875708819983245,
          2.575682751670605,
          0.1085172714017023,
          0.3603367023911322,
          0
        ],
        [
          0,
          0,
          0,
          0,
          1,
          0,
          0
        ],
        [
          12.03571686895135,
          0,
          3.135738819968984,
          2.678761250040633,
          0.1016948065187144,
          0.392919400634612,
          0
        ],
        [
          0,
          0,
          0,
          0,
          1,
          0,
          0
        ],
        [
          0,
          0,
          0,
          0,
          1,
          0,
          0
        ],
        [
          20.93146417445496,
          0,
          6.610790005256778,
          4.622598904883496,
          0.03155339544258162,
          0.8283558662619964,
          0
        ],
        [
          0,
          0,
          0,
          0,
          1,
          0,
          0
        ],
        [
          0,
          0,
          0,
          0,
          1,
          0,
          0
        ],
        [
          0,
          0,
          0,
          0,
          1,
          0,
          0
        ],
        [
          10.5980230642504,
          0,
          3.096036656806049,
          2.462603313077022,
          0.1165854121063602,
          0.3879445761835018,
          0
        ],
        [
          0,
          0,
          0,
          0,
          1,
          0,
          0
        ],
        [
          0,
          0,
          0,
          0,
          1,
          0,
          0
        ],
        [
          0,
          0,
          0,
          0,
          1,
          0,
          0
        ],
        [
          7.816987257324915,
          0,
          2.150075721868089,
          2.572596841219159,
          0.1087291124232841,
          0.2694122541633734,
          0
        ],
        [
          0,
          0,
          0,
          0,
          1,
          0,
          0
        ],
        [
          0,
          0,
          0,
          0,
          1,
          0,
          0
        ],
        [
          0,
          0,
          0,
          0,
          1,
          0,
          0
        ],
        [
          0,
          0,
          0,
          0,
          1,
          0,
          0
        ],
        [
          0,
          0,
          0,
          0,
          1,
          0,
          0
        ],
        [
          0,
          0,
          0,
          0,
          1,
          0,
          0
        ],
        [
          0,
          0,
          0,
          0,
          1,
          0,
          0
        ],
        [
          9.928097600019472,
          0,
          3.606356160296436,
          2.021623693825063,
          0.1550732449671799,
          0.451889453278074,
          0
        ],
        [
          0,
          0,
          0,
          0,
          1,
          0,
          0
        ],
        [
          0,
          0,
          0,
          0,
          1,
          0,
          0
        ],
        [
          13.67929960883504,
          0,
          3.922040895474812,
          2.495949993301117,
          0.1141394842991088,
          0.4914458908697131,
          0
        ],
        [
          0,
          0,
          0,
          0,
          1,
          0,
          0
        ],
        [
          0,
          0,
          0,
          0,
          1,
          0,
          0
        ],
        [
          0,
          0,
          0,
          0,
          1,
          0,
          0
        ],
        [
          0,
          0,
          0,
          0,
          1,
          0,
          0
        ],
        [
          0,
          0,
          0,
          0,
          1,
          0,
          0
        ],
        [
          0,
          0,
          0,
          0,
          1,
          0,
          0
        ],
        [
          0,
          0,
          0,
          0,
          1,
          0,
          0
        ],
        [
          0,
          0,
          0,
          0,
          1,
          0,
          0
        ],
        [
          0,
          0,
          0,
          0,
          1,
          0,
          0
        ],
        [
          0,
          0,
          0,
          0,
          1,
          0,
          0
        ],
        [
          0,
          0,
          0,
          0,
          1,
          0,
          0
        ],
        [
          0,
          0,
          0,
          0,
          1,
          0,
          0
        ],
        [
          0,
          0,
          0,
          0,
          1,
          0,
          0
        ],
        [
          0,
          0,
          0,
          0,
          1,
          0,
          0
        ],
        [
          0,
          0,
          0,
          0,
          1,
          0,
          0
        ],
        [
          0,
          0,
          0,
          0,
          1,
          0,
          0
        ],
        [
          4.915966386554617,
          0,
          2.116712922036927,
          1.704058793010038,
          0.1917580298661145,
          0.2652317748359265,
          0
        ],
        [
          0,
          0,
          0,
          0,
          1,
          0,
          0
        ],
        [
          0,
          0,
          0,
          0,
          1,
          0,
          0
        ],
        [
          0,
          0,
          0,
          0,
          1,
          0,
          0
        ],
        [
          6.981859410430884,
          0,
          2.414206306986138,
          2.13484870837252,
          0.1439846670851395,
          0.3025087705355117,
          0
        ],
        [
          0,
          0,
          0,
          0,
          1,
          0,
          0
        ],
        [
          0,
          0,
          0,
          0,
          1,
          0,
          0
        ],
        [
          0,
          0,
          0,
          0,
          1,
          0,
          0
        ],
        [
          0,
          0,
          0,
          0,
          1,
          0,
          0
        ],
        [
          0,
          0,
          0,
          0,
          1,
          0,
          0
        ],
        [
          0,
          0,
          0,
          0,
          1,
          0,
          0
        ],
        [
          0,
          0,
          0,
          0,
          1,
          0,
          0
        ],
        [
          0,
          0,
          0,
          0,
          1,
          0,
          0
        ],
        [
          0.09277792804977009,
          0,
          0.0004880885715721008,
          0.0001862149184521655,
          0.9891123583443425,
          0.0000611592610256395,
          0
        ],
        [
          0,
          0,
          0,
          0,
          1,
          0,
          0
        ],
        [
          0,
          0,
          0,
          0,
          1,
          0,
          0
        ],
        [
          0,
          0,
          0,
          0,
          1,
          0,
          0
        ],
        [
          0,
          0,
          0,
          0,
          1,
          0,
          0
        ],
        [
          0,
          0,
          0,
          0,
          1,
          0,
          0
        ],
        [
          0,
          0,
          0,
          0,
          1,
          0,
          0
        ],
        [
          0,
          0,
          0,
          0,
          1,
          0,
          0
        ],
        [
          0,
          0,
          0,
          0,
          1,
          0,
          0
        ],
        [
          0,
          0,
          0,
          0,
          1,
          0,
          0
        ],
        [
          0,
          2.719696514629178,
          1.954515311590565,
          0.6541478830542609,
          0.4186335952031237,
          0.2449078283786827,
          0
        ],
        [
          0,
          0,
          0,
          0,
          1,
          0,
          0
        ],
        [
          12.03571686895135,
          0,
          3.871213330081646,
          2.25034473190756,
          0.1335846404148346,
          0.4850770133334786,
          0
        ],
        [
          0,
          0,
          0,
          0,
          1,
          0,
          0
        ],
        [
          0,
          0,
          0,
          0,
          1,
          0,
          0
        ],
        [
          0,
          0,
          0,
          0,
          1,
          0,
          0
        ],
        [
          0.09277792804977009,
          0,
          0.0004880885715721008,
          0.0001846150830981941,
          0.9891592260474499,
          0.0000611592610256395,
          0
        ],
        [
          0,
          0,
          0,
          0,
          1,
          0,
          0
        ],
        [
          0,
          0,
          0,
          0,
          1,
          0,
          0
        ],
        [
          0,
          3.692555079520807,
          2.421374987294417,
          0.8455817971558197,
          0.3578052382327621,
          0.3034070320718785,
          0
        ],
        [
          7.680588920236625,
          0,
          2.330466484475705,
          2.38678473284314,
          0.1223650729326441,
          0.2920158683012709,
          0
        ],
        [
          0,
          0,
          0,
          0,
          1,
          0,
          0
        ],
        [
          6.981859410430884,
          0,
          2.455500411617759,
          2.105790407308394,
          0.1467425006654248,
          0.3076830710028446,
          0
        ],
        [
          0.09277792804977009,
          0,
          0.00004517337918453063,
          0.00003352850855620204,
          0.9953799704623332,
          0.000005660387581004404,
          0
        ],
        [
          0,
          0,
          0,
          0,
          1,
          0,
          0
        ],
        [
          0,
          0,
          0,
          0,
          1,
          0,
          0
        ],
        [
          0,
          0,
          0,
          0,
          1,
          0,
          0
        ],
        [
          0,
          0,
          0,
          0,
          1,
          0,
          0
        ],
        [
          0,
          0,
          0,
          0,
          1,
          0,
          0
        ],
        [
          0,
          0,
          0,
          0,
          1,
          0,
          0
        ],
        [
          0,
          0,
          0,
          0,
          1,
          0,
          0
        ],
        [
          0,
          0,
          0,
          0,
          1,
          0,
          0
        ],
        [
          0,
          0,
          0,
          0,
          1,
          0,
          0
        ],
        [
          0,
          0,
          0,
          0,
          1,
          0,
          0
        ],
        [
          0,
          0,
          0,
          0,
          1,
          0,
          0
        ],
        [
          0,
          0,
          0,
          0,
          1,
          0,
          0
        ],
        [
          0,
          0,
          0,
          0,
          1,
          0,
          0
        ],
        [
          10.31370961160594,
          0,
          3.55224458315327,
          4.249096738495862,
          0.03927121257940647,
          0.4451090772075005,
          0
        ],
        [
          0,
          0,
          0,
          0,
          1,
          0,
          0
        ],
        [
          0,
          3.421242781281558,
          2.026434789954526,
          1.050108041872633,
          0.3054822052198335,
          0.253919598795519,
          0
        ],
        [
          0,
          0,
          0,
          0,
          1,
          0,
          0
        ],
        [
          9.172261982706086,
          0,
          2.691648507647847,
          2.452758008559197,
          0.1173185723920311,
          0.3372732804176914,
          0
        ],
        [
          0,
          0,
          0,
          0,
          1,
          0,
          0
        ],
        [
          0,
          0,
          0,
          0,
          1,
          0,
          0
        ],
        [
          0,
          0,
          0,
          0,
          1,
          0,
          0
        ],
        [
          0,
          0,
          0,
          0,
          1,
          0,
          0
        ],
        [
          0,
          0,
          0,
          0,
          1,
          0,
          0
        ],
        [
          0,
          0,
          0,
          0,
          1,
          0,
          0
        ],
        [
          0,
          0,
          0,
          0,
          1,
          0,
          0
        ],
        [
          0,
          0,
          0,
          0,
          1,
          0,
          0
        ],
        [
          0,
          0,
          0,
          0,
          1,
          0,
          0
        ],
        [
          0,
          0,
          0,
          0,
          1,
          0,
          0
        ],
        [
          0,
          0,
          0,
          0,
          1,
          0,
          0
        ],
        [
          0.09277792804977009,
          0,
          0.00004517337918453063,
          0.00003358390608276807,
          0.9953761553550412,
          0.000005660387581004404,
          0
        ],
        [
          0,
          0,
          0,
          0,
          1,
          0,
          0
        ],
        [
          0,
          0,
          0,
          0,
          1,
          0,
          0
        ],
        [
          0,
          0,
          0,
          0,
          1,
          0,
          0
        ],
        [
          0,
          0,
          0,
          0,
          1,
          0,
          0
        ],
        [
          0,
          0,
          0,
          0,
          1,
          0,
          0
        ],
        [
          0.09277792804977009,
          0,
          0.00004517337918453063,
          0.00003399461196451625,
          0.9953479685194618,
          0.000005660387581004404,
          0
        ],
        [
          0,
          0,
          0,
          0,
          1,
          0,
          0
        ],
        [
          4.845052150900311,
          0,
          1.736308099320813,
          2.090238871393382,
          0.1482428897249617,
          0.2175656765026446,
          0
        ],
        [
          0,
          0,
          0,
          0,
          1,
          0,
          0
        ],
        [
          0,
          0,
          0,
          0,
          1,
          0,
          0
        ],
        [
          0,
          0,
          0,
          0,
          1,
          0,
          0
        ],
        [
          0,
          0,
          0,
          0,
          1,
          0,
          0
        ],
        [
          0,
          0,
          0,
          0,
          1,
          0,
          0
        ],
        [
          0,
          0,
          0,
          0,
          1,
          0,
          0
        ],
        [
          0,
          0,
          0,
          0,
          1,
          0,
          0
        ],
        [
          0,
          0,
          0,
          0,
          1,
          0,
          0
        ],
        [
          8.514216633408292,
          0,
          2.311387436465737,
          2.608428573860039,
          0.1062970472243956,
          0.28962519467086,
          0
        ],
        [
          0,
          0,
          0,
          0,
          1,
          0,
          0
        ],
        [
          0,
          0,
          0,
          0,
          1,
          0,
          0
        ],
        [
          0,
          0,
          0,
          0,
          1,
          0,
          0
        ],
        [
          0,
          0,
          0,
          0,
          1,
          0,
          0
        ],
        [
          0,
          0,
          0,
          0,
          1,
          0,
          0
        ],
        [
          0,
          4.224753588217942,
          3.071677392401858,
          0.6294608606306404,
          0.4275531427651077,
          0.3848922723664098,
          0
        ],
        [
          0,
          0,
          0,
          0,
          1,
          0,
          0
        ],
        [
          0,
          0,
          0,
          0,
          1,
          0,
          0
        ],
        [
          0,
          0,
          0,
          0,
          1,
          0,
          0
        ],
        [
          0,
          0,
          0,
          0,
          1,
          0,
          0
        ],
        [
          0,
          0,
          0,
          0,
          1,
          0,
          0
        ],
        [
          0,
          0,
          0,
          0,
          1,
          0,
          0
        ],
        [
          0,
          0,
          0,
          0,
          1,
          0,
          0
        ],
        [
          0,
          0,
          0,
          0,
          1,
          0,
          0
        ],
        [
          0,
          0,
          0,
          0,
          1,
          0,
          0
        ],
        [
          0,
          0,
          0,
          0,
          1,
          0,
          0
        ],
        [
          0,
          0,
          0,
          0,
          1,
          0,
          0
        ],
        [
          0,
          0,
          0,
          0,
          1,
          0,
          0
        ],
        [
          0,
          0,
          0,
          0,
          1,
          0,
          0
        ],
        [
          0,
          0,
          0,
          0,
          1,
          0,
          0
        ],
        [
          0,
          0,
          0,
          0,
          1,
          0,
          0
        ],
        [
          0,
          0,
          0,
          0,
          1,
          0,
          0
        ],
        [
          0,
          0,
          0,
          0,
          1,
          0,
          0
        ],
        [
          0,
          0,
          0,
          0,
          1,
          0,
          0
        ],
        [
          0,
          0,
          0,
          0,
          1,
          0,
          0
        ],
        [
          0,
          0,
          0,
          0,
          1,
          0,
          0
        ],
        [
          0,
          0,
          0,
          0,
          1,
          0,
          0
        ],
        [
          37.94882434301493,
          0,
          9.969998441550798,
          7.919914804880378,
          0.004889357471625333,
          1.249276817008919,
          0
        ],
        [
          0,
          0,
          0,
          0,
          1,
          0,
          0
        ],
        [
          0,
          0,
          0,
          0,
          1,
          0,
          0
        ],
        [
          0,
          0,
          0,
          0,
          1,
          0,
          0
        ],
        [
          7.719278554011701,
          0,
          3.052404063773001,
          1.848552859548061,
          0.173951799273659,
          0.3824772546726979,
          0
        ],
        [
          0,
          0,
          0,
          0,
          1,
          0,
          0
        ],
        [
          0,
          0,
          0,
          0,
          1,
          0,
          0
        ],
        [
          0,
          0,
          0,
          0,
          1,
          0,
          0
        ],
        [
          0,
          0,
          0,
          0,
          1,
          0,
          0
        ],
        [
          0,
          0,
          0,
          0,
          1,
          0,
          0
        ],
        [
          0,
          0,
          0,
          0,
          1,
          0,
          0
        ],
        [
          0,
          0,
          0,
          0,
          1,
          0,
          0
        ],
        [
          0,
          0,
          0,
          0,
          1,
          0,
          0
        ],
        [
          0,
          0,
          0,
          0,
          1,
          0,
          0
        ],
        [
          0,
          0,
          0,
          0,
          1,
          0,
          0
        ],
        [
          0,
          0,
          0,
          0,
          1,
          0,
          0
        ],
        [
          0,
          0,
          0,
          0,
          1,
          0,
          0
        ],
        [
          0,
          0,
          0,
          0,
          1,
          0,
          0
        ],
        [
          0,
          0,
          0,
          0,
          1,
          0,
          0
        ],
        [
          0,
          0,
          0,
          0,
          1,
          0,
          0
        ],
        [
          0,
          0,
          0,
          0,
          1,
          0,
          0
        ],
        [
          0,
          0,
          0,
          0,
          1,
          0,
          0
        ],
        [
          0,
          0,
          0,
          0,
          1,
          0,
          0
        ],
        [
          0,
          0,
          0,
          0,
          1,
          0,
          0
        ],
        [
          0,
          0,
          0,
          0,
          1,
          0,
          0
        ],
        [
          0,
          0,
          0,
          0,
          1,
          0,
          0
        ],
        [
          0,
          0,
          0,
          0,
          1,
          0,
          0
        ],
        [
          0,
          0,
          0,
          0,
          1,
          0,
          0
        ],
        [
          0,
          0,
          0,
          0,
          1,
          0,
          0
        ],
        [
          0,
          0,
          0,
          0,
          1,
          0,
          0
        ],
        [
          0,
          0,
          0,
          0,
          1,
          0,
          0
        ],
        [
          0,
          0,
          0,
          0,
          1,
          0,
          0
        ],
        [
          0,
          0,
          0,
          0,
          1,
          0,
          0
        ],
        [
          0,
          0,
          0,
          0,
          1,
          0,
          0
        ],
        [
          0,
          0,
          0,
          0,
          1,
          0,
          0
        ],
        [
          0,
          0,
          0,
          0,
          1,
          0,
          0
        ],
        [
          0,
          0,
          0,
          0,
          1,
          0,
          0
        ],
        [
          0,
          0,
          0,
          0,
          1,
          0,
          0
        ],
        [
          0,
          0,
          0,
          0,
          1,
          0,
          0
        ],
        [
          0,
          0,
          0,
          0,
          1,
          0,
          0
        ],
        [
          0,
          0,
          0,
          0,
          1,
          0,
          0
        ],
        [
          0,
          0,
          0,
          0,
          1,
          0,
          0
        ],
        [
          0,
          0,
          0,
          0,
          1,
          0,
          0
        ],
        [
          0,
          0,
          0,
          0,
          1,
          0,
          0
        ],
        [
          0,
          0,
          0,
          0,
          1,
          0,
          0
        ],
        [
          0,
          0,
          0,
          0,
          1,
          0,
          0
        ],
        [
          0,
          0,
          0,
          0,
          1,
          0,
          0
        ],
        [
          0,
          0,
          0,
          0,
          1,
          0,
          0
        ],
        [
          0,
          0,
          0,
          0,
          1,
          0,
          0
        ],
        [
          0,
          0,
          0,
          0,
          1,
          0,
          0
        ],
        [
          4.808580858085806,
          0,
          2.082793187443178,
          1.71099742525702,
          0.1908560108686387,
          0.2609815095710432,
          0
        ],
        [
          0,
          0,
          0,
          0,
          1,
          0,
          0
        ],
        [
          0.09277792804977009,
          0,
          0.00004517337918453063,
          0.00003225351403646215,
          0.9954686642139381,
          0.000005660387581004404,
          0
        ],
        [
          0,
          0,
          0,
          0,
          1,
          0,
          0
        ],
        [
          0,
          0,
          0,
          0,
          1,
          0,
          0
        ],
        [
          0,
          0,
          0,
          0,
          1,
          0,
          0
        ],
        [
          0,
          0,
          0,
          0,
          1,
          0,
          0
        ],
        [
          0,
          0,
          0,
          0,
          1,
          0,
          0
        ],
        [
          0,
          0,
          0,
          0,
          1,
          0,
          0
        ],
        [
          0,
          0,
          0,
          0,
          1,
          0,
          0
        ],
        [
          0,
          0,
          0,
          0,
          1,
          0,
          0
        ],
        [
          0,
          0,
          0,
          0,
          1,
          0,
          0
        ],
        [
          0,
          0,
          0,
          0,
          1,
          0,
          0
        ],
        [
          0,
          0,
          0,
          0,
          1,
          0,
          0
        ],
        [
          0,
          0,
          0,
          0,
          1,
          0,
          0
        ],
        [
          0,
          0,
          0,
          0,
          1,
          0,
          0
        ],
        [
          0,
          0,
          0,
          0,
          1,
          0,
          0
        ],
        [
          0,
          0,
          0,
          0,
          1,
          0,
          0
        ],
        [
          0,
          0,
          0,
          0,
          1,
          0,
          0
        ],
        [
          0,
          0,
          0,
          0,
          1,
          0,
          0
        ],
        [
          0,
          0,
          0,
          0,
          1,
          0,
          0
        ],
        [
          0,
          0,
          0,
          0,
          1,
          0,
          0
        ],
        [
          0,
          0,
          0,
          0,
          1,
          0,
          0
        ],
        [
          0,
          0,
          0,
          0,
          1,
          0,
          0
        ],
        [
          0,
          3.561924561924557,
          2.763789762100495,
          0.5064549853650995,
          0.4766775058525291,
          0.34631284017951,
          0
        ],
        [
          0,
          0,
          0,
          0,
          1,
          0,
          0
        ],
        [
          0,
          0,
          0,
          0,
          1,
          0,
          0
        ],
        [
          0,
          0,
          0,
          0,
          1,
          0,
          0
        ],
        [
          0,
          0,
          0,
          0,
          1,
          0,
          0
        ],
        [
          0.09277792804977009,
          0,
          0.00004517337918453063,
          0.00003225351403646215,
          0.9954686642139381,
          0.000005660387581004404,
          0
        ],
        [
          0,
          0,
          0,
          0,
          1,
          0,
          0
        ],
        [
          0,
          0,
          0,
          0,
          1,
          0,
          0
        ],
        [
          0,
          0,
          0,
          0,
          1,
          0,
          0
        ],
        [
          0,
          0,
          0,
          0,
          1,
          0,
          0
        ],
        [
          0,
          0,
          0,
          0,
          1,
          0,
          0
        ],
        [
          7.359537480424454,
          0,
          2.398980874422557,
          2.24062427966652,
          0.1344266980202063,
          0.3006009688400426,
          0
        ],
        [
          0,
          0,
          0,
          0,
          1,
          0,
          0
        ],
        [
          0,
          0,
          0,
          0,
          1,
          0,
          0
        ],
        [
          0,
          0,
          0,
          0,
          1,
          0,
          0
        ],
        [
          0,
          0,
          0,
          0,
          1,
          0,
          0
        ],
        [
          0,
          0,
          0,
          0,
          1,
          0,
          0
        ],
        [
          0,
          0,
          0,
          0,
          1,
          0,
          0
        ],
        [
          5.213286975468195,
          0,
          2.116876353462951,
          1.80524057534134,
          0.1790802239463543,
          0.2652522533839324,
          0
        ],
        [
          0,
          0,
          0,
          0,
          1,
          0,
          0
        ],
        [
          0,
          0,
          0,
          0,
          1,
          0,
          0
        ],
        [
          0,
          0,
          0,
          0,
          1,
          0,
          0
        ],
        [
          0,
          0,
          0,
          0,
          1,
          0,
          0
        ],
        [
          0,
          0,
          0,
          0,
          1,
          0,
          0
        ],
        [
          0,
          0,
          0,
          0,
          1,
          0,
          0
        ],
        [
          0,
          0,
          0,
          0,
          1,
          0,
          0
        ],
        [
          0,
          0,
          0,
          0,
          1,
          0,
          0
        ],
        [
          0,
          0,
          0,
          0,
          1,
          0,
          0
        ],
        [
          0,
          0,
          0,
          0,
          1,
          0,
          0
        ],
        [
          0,
          0,
          0,
          0,
          1,
          0,
          0
        ],
        [
          0,
          0,
          0,
          0,
          1,
          0,
          0
        ],
        [
          0,
          0,
          0,
          0,
          1,
          0,
          0
        ],
        [
          0,
          0,
          0,
          0,
          1,
          0,
          0
        ],
        [
          0,
          0,
          0,
          0,
          1,
          0,
          0
        ],
        [
          0,
          0,
          0,
          0,
          1,
          0,
          0
        ],
        [
          0,
          0,
          0,
          0,
          1,
          0,
          0
        ],
        [
          0,
          0,
          0,
          0,
          1,
          0,
          0
        ],
        [
          0,
          0,
          0,
          0,
          1,
          0,
          0
        ],
        [
          0,
          0,
          0,
          0,
          1,
          0,
          0
        ],
        [
          25.76666938951308,
          0,
          7.585838111999164,
          7.258635970762342,
          0.007056086397606576,
          0.9505329159739749,
          0
        ],
        [
          0,
          0,
          0,
          0,
          1,
          0,
          0
        ],
        [
          0,
          0,
          0,
          0,
          1,
          0,
          0
        ],
        [
          0,
          0,
          0,
          0,
          1,
          0,
          0
        ],
        [
          0,
          0,
          0,
          0,
          1,
          0,
          0
        ],
        [
          0,
          0,
          0,
          0,
          1,
          0,
          0
        ],
        [
          0,
          0,
          0,
          0,
          1,
          0,
          0
        ],
        [
          0,
          0,
          0,
          0,
          1,
          0,
          0
        ],
        [
          0,
          0,
          0,
          0,
          1,
          0,
          0
        ],
        [
          0,
          0,
          0,
          0,
          1,
          0,
          0
        ],
        [
          0,
          0,
          0,
          0,
          1,
          0,
          0
        ],
        [
          0,
          0,
          0,
          0,
          1,
          0,
          0
        ],
        [
          0,
          0,
          0,
          0,
          1,
          0,
          0
        ],
        [
          0,
          0,
          0,
          0,
          1,
          0,
          0
        ],
        [
          0,
          0,
          0,
          0,
          1,
          0,
          0
        ],
        [
          0,
          0,
          0,
          0,
          1,
          0,
          0
        ],
        [
          0,
          0,
          0,
          0,
          1,
          0,
          0
        ],
        [
          0,
          0,
          0,
          0,
          1,
          0,
          0
        ],
        [
          0,
          0,
          0,
          0,
          1,
          0,
          0
        ],
        [
          0,
          0,
          0,
          0,
          1,
          0,
          0
        ],
        [
          0,
          0,
          0,
          0,
          1,
          0,
          0
        ],
        [
          0,
          0,
          0,
          0,
          1,
          0,
          0
        ],
        [
          0,
          0,
          0,
          0,
          1,
          0,
          0
        ],
        [
          0,
          0,
          0,
          0,
          1,
          0,
          0
        ],
        [
          0,
          0,
          0,
          0,
          1,
          0,
          0
        ],
        [
          0,
          0,
          0,
          0,
          1,
          0,
          0
        ],
        [
          0,
          0,
          0,
          0,
          1,
          0,
          0
        ],
        [
          0,
          0,
          0,
          0,
          1,
          0,
          0
        ],
        [
          0,
          0,
          0,
          0,
          1,
          0,
          0
        ],
        [
          0,
          0,
          0,
          0,
          1,
          0,
          0
        ],
        [
          0,
          0,
          0,
          0,
          1,
          0,
          0
        ],
        [
          0,
          0,
          0,
          0,
          1,
          0,
          0
        ],
        [
          0,
          0,
          0,
          0,
          1,
          0,
          0
        ],
        [
          0,
          0,
          0,
          0,
          1,
          0,
          0
        ],
        [
          0,
          0,
          0,
          0,
          1,
          0,
          0
        ],
        [
          0,
          0,
          0,
          0,
          1,
          0,
          0
        ],
        [
          0,
          0,
          0,
          0,
          1,
          0,
          0
        ],
        [
          0,
          0,
          0,
          0,
          1,
          0,
          0
        ],
        [
          0,
          0,
          0,
          0,
          1,
          0,
          0
        ],
        [
          9.514497076373122,
          0,
          2.587588707478216,
          2.58806340875104,
          0.1076719122812613,
          0.3242342115856727,
          0
        ],
        [
          0.09277792804977009,
          0,
          0.00004517337918453063,
          0.00003262760348476945,
          0.9954424621126147,
          0.000005660387581004404,
          0
        ],
        [
          0,
          0,
          0,
          0,
          1,
          0,
          0
        ],
        [
          0,
          0,
          0,
          0,
          1,
          0,
          0
        ],
        [
          0,
          0,
          0,
          0,
          1,
          0,
          0
        ],
        [
          0,
          0,
          0,
          0,
          1,
          0,
          0
        ],
        [
          0,
          0,
          0,
          0,
          1,
          0,
          0
        ],
        [
          0,
          0,
          0,
          0,
          1,
          0,
          0
        ],
        [
          0,
          7.647848592932873,
          5.028713025418068,
          1.671054314371681,
          0.1961173773146984,
          0.6301159061232906,
          0
        ],
        [
          0,
          0,
          0,
          0,
          1,
          0,
          0
        ],
        [
          4.915966386554625,
          0,
          2.456340714626786,
          1.398444975684878,
          0.2369841060169394,
          0.3077883640051048,
          0
        ],
        [
          0.09277792804977009,
          0,
          0.00004517337918453063,
          0.00003249440976826889,
          0.9954517740071416,
          0.000005660387581004404,
          0
        ],
        [
          0,
          0,
          0,
          0,
          1,
          0,
          0
        ],
        [
          0,
          0,
          0,
          0,
          1,
          0,
          0
        ],
        [
          0,
          0,
          0,
          0,
          1,
          0,
          0
        ],
        [
          0,
          0,
          0,
          0,
          1,
          0,
          0
        ],
        [
          0,
          0,
          0,
          0,
          1,
          0,
          0
        ],
        [
          0,
          0,
          0,
          0,
          1,
          0,
          0
        ],
        [
          0,
          0,
          0,
          0,
          1,
          0,
          0
        ],
        [
          0,
          0,
          0,
          0,
          1,
          0,
          0
        ],
        [
          0,
          0,
          0,
          0,
          1,
          0,
          0
        ],
        [
          0,
          0,
          0,
          0,
          1,
          0,
          0
        ],
        [
          5.373721977217507,
          0,
          2.252735944235538,
          1.7244322519626,
          0.1891235151879077,
          0.2822759508414127,
          0
        ],
        [
          0,
          0,
          0,
          0,
          1,
          0,
          0
        ],
        [
          0,
          0,
          0,
          0,
          1,
          0,
          0
        ],
        [
          0,
          0,
          0,
          0,
          1,
          0,
          0
        ],
        [
          0,
          0,
          0,
          0,
          1,
          0,
          0
        ],
        [
          0,
          0,
          0,
          0,
          1,
          0,
          0
        ],
        [
          0,
          0,
          0,
          0,
          1,
          0,
          0
        ],
        [
          0,
          0,
          0,
          0,
          1,
          0,
          0
        ],
        [
          0,
          0,
          0,
          0,
          1,
          0,
          0
        ],
        [
          0,
          0,
          0,
          0,
          1,
          0,
          0
        ],
        [
          0,
          0,
          0,
          0,
          1,
          0,
          0
        ],
        [
          0,
          0,
          0,
          0,
          1,
          0,
          0
        ],
        [
          5.135514861833116,
          0,
          2.751895731237689,
          1.249421190738783,
          0.2636630555669336,
          0.3448224751503874,
          0
        ],
        [
          0,
          0,
          0,
          0,
          1,
          0,
          0
        ],
        [
          10.6640778709744,
          0,
          2.505701352541987,
          2.90663862531034,
          0.08821555930263403,
          0.313973430229713,
          0
        ],
        [
          0,
          0,
          0,
          0,
          1,
          0,
          0
        ],
        [
          0,
          0,
          0,
          0,
          1,
          0,
          0
        ],
        [
          0,
          0,
          0,
          0,
          1,
          0,
          0
        ],
        [
          0,
          0,
          0,
          0,
          1,
          0,
          0
        ],
        [
          0,
          2.934426229508197,
          2.697607003136209,
          0.1752756425278612,
          0.6754651157108316,
          0.3380199014248564,
          0
        ],
        [
          0,
          0,
          0,
          0,
          1,
          0,
          0
        ],
        [
          0,
          0,
          0,
          0,
          1,
          0,
          0
        ],
        [
          0,
          0,
          0,
          0,
          1,
          0,
          0
        ],
        [
          0,
          0,
          0,
          0,
          1,
          0,
          0
        ],
        [
          0,
          0,
          0,
          0,
          1,
          0,
          0
        ],
        [
          0,
          0,
          0,
          0,
          1,
          0,
          0
        ],
        [
          0,
          0,
          0,
          0,
          1,
          0,
          0
        ],
        [
          9.715118076529821,
          0,
          3.248574655212774,
          2.175527342229255,
          0.1402214438891506,
          0.4070581383610325,
          0
        ],
        [
          0,
          0,
          0,
          0,
          1,
          0,
          0
        ],
        [
          33.25790754257896,
          0,
          8.051635060450558,
          5.60376743647954,
          0.01792189812547851,
          1.008898956103798,
          0
        ],
        [
          0,
          0,
          0,
          0,
          1,
          0,
          0
        ],
        [
          0,
          0,
          0,
          0,
          1,
          0,
          0
        ],
        [
          0,
          0,
          0,
          0,
          1,
          0,
          0
        ],
        [
          0,
          0,
          0,
          0,
          1,
          0,
          0
        ],
        [
          0,
          0,
          0,
          0,
          1,
          0,
          0
        ],
        [
          0,
          0,
          0,
          0,
          1,
          0,
          0
        ],
        [
          0,
          0,
          0,
          0,
          1,
          0,
          0
        ],
        [
          0,
          0,
          0,
          0,
          1,
          0,
          0
        ],
        [
          0,
          0,
          0,
          0,
          1,
          0,
          0
        ],
        [
          0,
          0,
          0,
          0,
          1,
          0,
          0
        ],
        [
          0,
          3.644561406824327,
          2.622705060076718,
          0.6392191373805218,
          0.4239937003756459,
          0.3286344174088138,
          0
        ],
        [
          0,
          0,
          0,
          0,
          1,
          0,
          0
        ],
        [
          0,
          0,
          0,
          0,
          1,
          0,
          0
        ],
        [
          0.09277792804977009,
          0,
          0.0004880885715721008,
          0.00018008373637457,
          0.9892930870164948,
          0.0000611592610256395,
          0
        ],
        [
          0,
          0,
          0,
          0,
          1,
          0,
          0
        ],
        [
          0,
          0,
          0,
          0,
          1,
          0,
          0
        ],
        [
          0,
          0,
          0,
          0,
          1,
          0,
          0
        ],
        [
          0,
          0,
          0,
          0,
          1,
          0,
          0
        ],
        [
          0,
          0,
          0,
          0,
          1,
          0,
          0
        ],
        [
          0,
          0,
          0,
          0,
          1,
          0,
          0
        ],
        [
          0,
          0,
          0,
          0,
          1,
          0,
          0
        ],
        [
          0,
          0,
          0,
          0,
          1,
          0,
          0
        ],
        [
          0,
          0,
          0,
          0,
          1,
          0,
          0
        ],
        [
          0,
          0,
          0,
          0,
          1,
          0,
          0
        ],
        [
          0,
          0,
          0,
          0,
          1,
          0,
          0
        ],
        [
          0,
          0,
          0,
          0,
          1,
          0,
          0
        ],
        [
          0,
          0,
          0,
          0,
          1,
          0,
          0
        ],
        [
          0,
          0,
          0,
          0,
          1,
          0,
          0
        ],
        [
          0,
          0,
          0,
          0,
          1,
          0,
          0
        ],
        [
          0,
          0,
          0,
          0,
          1,
          0,
          0
        ],
        [
          0,
          0,
          0,
          0,
          1,
          0,
          0
        ],
        [
          0,
          0,
          0,
          0,
          1,
          0,
          0
        ],
        [
          0,
          0,
          0,
          0,
          1,
          0,
          0
        ],
        [
          0,
          0,
          0,
          0,
          1,
          0,
          0
        ],
        [
          0,
          0,
          0,
          0,
          1,
          0,
          0
        ],
        [
          0,
          0,
          0,
          0,
          1,
          0,
          0
        ],
        [
          0,
          0,
          0,
          0,
          1,
          0,
          0
        ],
        [
          0,
          0,
          0,
          0,
          1,
          0,
          0
        ],
        [
          0,
          0,
          0,
          0,
          1,
          0,
          0
        ],
        [
          0,
          0,
          0,
          0,
          1,
          0,
          0
        ],
        [
          0,
          0,
          0,
          0,
          1,
          0,
          0
        ],
        [
          0,
          0,
          0,
          0,
          1,
          0,
          0
        ],
        [
          0,
          0,
          0,
          0,
          1,
          0,
          0
        ],
        [
          0,
          0,
          0,
          0,
          1,
          0,
          0
        ],
        [
          9.634441087613297,
          0,
          2.810001320544278,
          2.45773434405768,
          0.1169473599515255,
          0.3521033153716697,
          0
        ],
        [
          12.85826771653552,
          0,
          3.733342420971722,
          2.445988662858898,
          0.1178256274096426,
          0.4678012904233172,
          0
        ],
        [
          0,
          0,
          0,
          0,
          1,
          0,
          0
        ],
        [
          0,
          0,
          0,
          0,
          1,
          0,
          0
        ],
        [
          0,
          0,
          0,
          0,
          1,
          0,
          0
        ],
        [
          0,
          0,
          0,
          0,
          1,
          0,
          0
        ],
        [
          0,
          0,
          0,
          0,
          1,
          0,
          0
        ],
        [
          0,
          0,
          0,
          0,
          1,
          0,
          0
        ],
        [
          0,
          0,
          0,
          0,
          1,
          0,
          0
        ],
        [
          0,
          0,
          0,
          0,
          1,
          0,
          0
        ],
        [
          0,
          0,
          0,
          0,
          1,
          0,
          0
        ],
        [
          0,
          0,
          0,
          0,
          1,
          0,
          0
        ],
        [
          0,
          0,
          0,
          0,
          1,
          0,
          0
        ],
        [
          0,
          0,
          0,
          0,
          1,
          0,
          0
        ],
        [
          0,
          0,
          0,
          0,
          1,
          0,
          0
        ],
        [
          0,
          0,
          0,
          0,
          1,
          0,
          0
        ],
        [
          0,
          0,
          0,
          0,
          1,
          0,
          0
        ],
        [
          0,
          0,
          0,
          0,
          1,
          0,
          0
        ],
        [
          0,
          0,
          0,
          0,
          1,
          0,
          0
        ],
        [
          0.09277792804977009,
          0,
          0.00004517337918453063,
          0.00003225351403646215,
          0.9954686642139381,
          0.000005660387581004404,
          0
        ],
        [
          0,
          0,
          0,
          0,
          1,
          0,
          0
        ],
        [
          0,
          0,
          0,
          0,
          1,
          0,
          0
        ],
        [
          0,
          0,
          0,
          0,
          1,
          0,
          0
        ],
        [
          7.356393041284933,
          0,
          2.037729276628622,
          2.55916823009898,
          0.109656263032041,
          0.2553348387722035,
          0
        ],
        [
          0,
          0,
          0,
          0,
          1,
          0,
          0
        ],
        [
          0,
          0,
          0,
          0,
          1,
          0,
          0
        ],
        [
          0,
          0,
          0,
          0,
          1,
          0,
          0
        ],
        [
          0,
          0,
          0,
          0,
          1,
          0,
          0
        ],
        [
          0,
          0,
          0,
          0,
          1,
          0,
          0
        ],
        [
          0,
          0,
          0,
          0,
          1,
          0,
          0
        ],
        [
          0,
          0,
          0,
          0,
          1,
          0,
          0
        ],
        [
          0,
          0,
          0,
          0,
          1,
          0,
          0
        ],
        [
          0,
          0,
          0,
          0,
          1,
          0,
          0
        ],
        [
          0,
          0,
          0,
          0,
          1,
          0,
          0
        ],
        [
          0.09277792804977009,
          0,
          0.00004517337918453063,
          0.00003225351403646215,
          0.9954686642139381,
          0.000005660387581004404,
          0
        ],
        [
          0,
          0,
          0,
          0,
          1,
          0,
          0
        ],
        [
          0,
          0,
          0,
          0,
          1,
          0,
          0
        ],
        [
          0,
          5.689963761335352,
          4.189871146134849,
          0.6070128389318405,
          0.4359147510704973,
          0.525005988697695,
          0
        ],
        [
          0,
          2.829767340387439,
          2.24495165939685,
          0.4682296919195998,
          0.4938027223615677,
          0.2813005518337822,
          0
        ],
        [
          0,
          0,
          0,
          0,
          1,
          0,
          0
        ],
        [
          0,
          0,
          0,
          0,
          1,
          0,
          0
        ],
        [
          0,
          0,
          0,
          0,
          1,
          0,
          0
        ],
        [
          0,
          0,
          0,
          0,
          1,
          0,
          0
        ],
        [
          15.37001108143958,
          0,
          4.407191616286259,
          2.499659792847492,
          0.113870894227728,
          0.5522370285833351,
          0
        ],
        [
          0.09277792804977009,
          0,
          0.0004880885715721008,
          0.0001787486942852468,
          0.9893328460638262,
          0.0000611592610256395,
          0
        ],
        [
          0,
          0,
          0,
          0,
          1,
          0,
          0
        ],
        [
          12.28301886792466,
          0,
          2.763865607259773,
          3.00280583423682,
          0.08312044994805057,
          0.346322343851925,
          0
        ],
        [
          0,
          3.658015670706365,
          2.272908647270478,
          0.9548231820258408,
          0.3284946289807492,
          0.2848036633968058,
          0
        ],
        [
          0,
          0,
          0,
          0,
          1,
          0,
          0
        ],
        [
          0,
          0,
          0,
          0,
          1,
          0,
          0
        ],
        [
          0,
          0,
          0,
          0,
          1,
          0,
          0
        ],
        [
          0,
          0,
          0,
          0,
          1,
          0,
          0
        ],
        [
          11.7536231884058,
          0,
          2.857551803413614,
          2.84752484098966,
          0.0915147308313341,
          0.3580615626306331,
          0
        ],
        [
          4.153733528550511,
          0,
          2.173334343206759,
          1.29117292553812,
          0.2558319079705773,
          0.2723266434287612,
          0
        ],
        [
          0,
          0,
          0,
          0,
          1,
          0,
          0
        ],
        [
          0,
          0,
          0,
          0,
          1,
          0,
          0
        ],
        [
          0,
          0,
          0,
          0,
          1,
          0,
          0
        ],
        [
          0,
          0,
          0,
          0,
          1,
          0,
          0
        ],
        [
          0,
          0,
          0,
          0,
          1,
          0,
          0
        ],
        [
          0,
          0,
          0,
          0,
          1,
          0,
          0
        ],
        [
          0,
          0,
          0,
          0,
          1,
          0,
          0
        ],
        [
          0,
          0,
          0,
          0,
          1,
          0,
          0
        ],
        [
          0,
          0,
          0,
          0,
          1,
          0,
          0
        ],
        [
          0,
          0,
          0,
          0,
          1,
          0,
          0
        ],
        [
          0.09277792804977009,
          0,
          0.0004880885715721008,
          0.0001803831217159768,
          0.989284191240758,
          0.0000611592610256395,
          0
        ],
        [
          10.46091280818556,
          0,
          5.537701316579801,
          2.524637971599581,
          0.1120805012714269,
          0.6938939775046568,
          0
        ],
        [
          0,
          0,
          0,
          0,
          1,
          0,
          0
        ],
        [
          0,
          0,
          0,
          0,
          1,
          0,
          0
        ],
        [
          0,
          0,
          0,
          0,
          1,
          0,
          0
        ],
        [
          0,
          0,
          0,
          0,
          1,
          0,
          0
        ],
        [
          0,
          0,
          0,
          0,
          1,
          0,
          0
        ],
        [
          0,
          0,
          0,
          0,
          1,
          0,
          0
        ],
        [
          0,
          0,
          0,
          0,
          1,
          0,
          0
        ],
        [
          0.09277792804977009,
          0,
          0.0004880885715721008,
          0.0001804506293492381,
          0.9892821863754803,
          0.0000611592610256395,
          0
        ],
        [
          0,
          0,
          0,
          0,
          1,
          0,
          0
        ],
        [
          0,
          0,
          0,
          0,
          1,
          0,
          0
        ],
        [
          0,
          0,
          0,
          0,
          1,
          0,
          0
        ],
        [
          0,
          0,
          0,
          0,
          1,
          0,
          0
        ],
        [
          0,
          0,
          0,
          0,
          1,
          0,
          0
        ],
        [
          0,
          0,
          0,
          0,
          1,
          0,
          0
        ],
        [
          0,
          0,
          0,
          0,
          1,
          0,
          0
        ],
        [
          0,
          0,
          0,
          0,
          1,
          0,
          0
        ],
        [
          0,
          0,
          0,
          0,
          1,
          0,
          0
        ],
        [
          0,
          0,
          0,
          0,
          1,
          0,
          0
        ],
        [
          0,
          0,
          0,
          0,
          1,
          0,
          0
        ],
        [
          0,
          0,
          0,
          0,
          1,
          0,
          0
        ],
        [
          0,
          0,
          0,
          0,
          1,
          0,
          0
        ],
        [
          0,
          0,
          0,
          0,
          1,
          0,
          0
        ],
        [
          0,
          0,
          0,
          0,
          1,
          0,
          0
        ],
        [
          0,
          0,
          0,
          0,
          1,
          0,
          0
        ],
        [
          0,
          0,
          0,
          0,
          1,
          0,
          0
        ],
        [
          0,
          0,
          0,
          0,
          1,
          0,
          0
        ],
        [
          0,
          0,
          0,
          0,
          1,
          0,
          0
        ],
        [
          0,
          0,
          0,
          0,
          1,
          0,
          0
        ],
        [
          0,
          0,
          0,
          0,
          1,
          0,
          0
        ],
        [
          0,
          0,
          0,
          0,
          1,
          0,
          0
        ],
        [
          0,
          0,
          0,
          0,
          1,
          0,
          0
        ],
        [
          0,
          0,
          0,
          0,
          1,
          0,
          0
        ],
        [
          0,
          0,
          0,
          0,
          1,
          0,
          0
        ],
        [
          0,
          0,
          0,
          0,
          1,
          0,
          0
        ],
        [
          0.09277792804977009,
          0,
          0.00004517337918453063,
          0.00003031124537233865,
          0.9956072169234114,
          0.000005660387581004404,
          0
        ],
        [
          5.628791588220017,
          0,
          2.253192025304301,
          1.814065711707798,
          0.1780212782317753,
          0.2823330994467234,
          0
        ],
        [
          0,
          4.192917212525886,
          3.075738950394657,
          0.6263460299379382,
          0.4286987904852411,
          0.3854012002535189,
          0
        ],
        [
          0,
          0,
          0,
          0,
          1,
          0,
          0
        ],
        [
          0,
          0,
          0,
          0,
          1,
          0,
          0
        ],
        [
          0,
          0,
          0,
          0,
          1,
          0,
          0
        ],
        [
          11.61030800878822,
          0,
          2.683873344533736,
          2.920844905736818,
          0.08744206735564941,
          0.3362990243950987,
          0
        ],
        [
          0,
          0,
          0,
          0,
          1,
          0,
          0
        ],
        [
          0,
          0,
          0,
          0,
          1,
          0,
          0
        ],
        [
          0,
          0,
          0,
          0,
          1,
          0,
          0
        ],
        [
          0,
          3.005368115735371,
          2.327649682803612,
          0.5180505464495191,
          0.4716744501198308,
          0.2916629128772869,
          0
        ],
        [
          0,
          4.25706707167075,
          3.086805004544526,
          0.6278270266063615,
          0.42815349686112,
          0.3867878168098048,
          0
        ],
        [
          0,
          0,
          0,
          0,
          1,
          0,
          0
        ],
        [
          0,
          0,
          0,
          0,
          1,
          0,
          0
        ],
        [
          0,
          0,
          0,
          0,
          1,
          0,
          0
        ],
        [
          0.09277792804977009,
          0,
          0.00004517337918453063,
          0.00002999161060657229,
          0.9956304392169935,
          0.000005660387581004404,
          0
        ],
        [
          0,
          0,
          0,
          0,
          1,
          0,
          0
        ],
        [
          5.580403178583317,
          0,
          2.994354190058859,
          1.24851747140638,
          0.2638358212668513,
          0.3752033958163978,
          0
        ],
        [
          0,
          0,
          0,
          0,
          1,
          0,
          0
        ],
        [
          0,
          0,
          0,
          0,
          1,
          0,
          0
        ],
        [
          0,
          0,
          0,
          0,
          1,
          0,
          0
        ],
        [
          0,
          0,
          0,
          0,
          1,
          0,
          0
        ],
        [
          0.09277792804977009,
          0,
          0.00004517337918453063,
          0.0000313302473120558,
          0.9955339898554061,
          0.000005660387581004404,
          0
        ],
        [
          0,
          0,
          0,
          0,
          1,
          0,
          0
        ],
        [
          0.09277792804977009,
          0,
          0.00004517337918453063,
          0.00003151552762847842,
          0.9955208039500891,
          0.000005660387581004404,
          0
        ],
        [
          6.163055558453638,
          0,
          2.461952511729448,
          1.832914772145703,
          0.1757836548251805,
          0.3084915424522445,
          0
        ],
        [
          0,
          0,
          0,
          0,
          1,
          0,
          0
        ],
        [
          0,
          0,
          0,
          0,
          1,
          0,
          0
        ],
        [
          0,
          0,
          0,
          0,
          1,
          0,
          0
        ],
        [
          0,
          0,
          0,
          0,
          1,
          0,
          0
        ],
        [
          0,
          0,
          0,
          0,
          1,
          0,
          0
        ],
        [
          8.68401185488677,
          0,
          2.567657549460327,
          2.440698685758321,
          0.118223557275137,
          0.3217367654933925,
          0
        ],
        [
          0,
          0,
          0,
          0,
          1,
          0,
          0
        ],
        [
          0,
          0,
          0,
          0,
          1,
          0,
          0
        ],
        [
          0,
          0,
          0,
          0,
          1,
          0,
          0
        ],
        [
          0,
          0,
          0,
          0,
          1,
          0,
          0
        ],
        [
          4.753102814239765,
          0,
          2.418042462197404,
          1.342620203303078,
          0.2465724182281995,
          0.3029894546399254,
          0
        ],
        [
          0,
          0,
          0,
          0,
          1,
          0,
          0
        ],
        [
          0,
          0,
          0,
          0,
          1,
          0,
          0
        ],
        [
          0,
          0,
          0,
          0,
          1,
          0,
          0
        ],
        [
          0,
          0,
          0,
          0,
          1,
          0,
          0
        ],
        [
          7.62745098039217,
          0,
          2.482866966874535,
          2.239348896010302,
          0.1345376209456799,
          0.3111121992262956,
          0
        ],
        [
          0,
          4.062623599208994,
          2.651479452298396,
          0.8544504366991781,
          0.3552963720058143,
          0.3322399526891656,
          0
        ],
        [
          0,
          0,
          0,
          0,
          1,
          0,
          0
        ],
        [
          0,
          0,
          0,
          0,
          1,
          0,
          0
        ],
        [
          0,
          0,
          0,
          0,
          1,
          0,
          0
        ],
        [
          0,
          0,
          0,
          0,
          1,
          0,
          0
        ],
        [
          0,
          0,
          0,
          0,
          1,
          0,
          0
        ],
        [
          4.554548760717736,
          0,
          2.370662568997356,
          1.301265653290319,
          0.2539821669126353,
          0.2970525828827045,
          0
        ],
        [
          0,
          0,
          0,
          0,
          1,
          0,
          0
        ],
        [
          0,
          0,
          0,
          0,
          1,
          0,
          0
        ],
        [
          0,
          0,
          0,
          0,
          1,
          0,
          0
        ],
        [
          0,
          0,
          0,
          0,
          1,
          0,
          0
        ],
        [
          0,
          0,
          0,
          0,
          1,
          0,
          0
        ],
        [
          0,
          0,
          0,
          0,
          1,
          0,
          0
        ],
        [
          0,
          0,
          0,
          0,
          1,
          0,
          0
        ],
        [
          0,
          0,
          0,
          0,
          1,
          0,
          0
        ],
        [
          0,
          0,
          0,
          0,
          1,
          0,
          0
        ],
        [
          0,
          0,
          0,
          0,
          1,
          0,
          0
        ],
        [
          0,
          0,
          0,
          0,
          1,
          0,
          0
        ],
        [
          0,
          0,
          0,
          0,
          1,
          0,
          0
        ],
        [
          0,
          0,
          0,
          0,
          1,
          0,
          0
        ],
        [
          0,
          0,
          0,
          0,
          1,
          0,
          0
        ],
        [
          0,
          0,
          0,
          0,
          1,
          0,
          0
        ],
        [
          12.85826771653552,
          0,
          3.044042678909933,
          2.872995269128104,
          0.09007708458641539,
          0.3814295429474897,
          0
        ],
        [
          35.2113723126381,
          0,
          9.078922446379186,
          8.082564118600864,
          0.004469316371726872,
          1.137621776189486,
          0
        ],
        [
          0,
          0,
          0,
          0,
          1,
          0,
          0
        ],
        [
          0,
          0,
          0,
          0,
          1,
          0,
          0
        ],
        [
          0.09277792804977009,
          0,
          0.0004880885715721008,
          0.0001721467714226321,
          0.9895316787385418,
          0.0000611592610256395,
          0
        ],
        [
          0,
          0,
          0,
          0,
          1,
          0,
          0
        ],
        [
          33.25790754257896,
          0,
          8.954674836130259,
          5.218830478312903,
          0.02234357299584822,
          1.122053101834848,
          0
        ],
        [
          0,
          0,
          0,
          0,
          1,
          0,
          0
        ],
        [
          0,
          0,
          0,
          0,
          1,
          0,
          0
        ],
        [
          0,
          0,
          0,
          0,
          1,
          0,
          0
        ],
        [
          0,
          0,
          0,
          0,
          1,
          0,
          0
        ],
        [
          0,
          0,
          0,
          0,
          1,
          0,
          0
        ],
        [
          0.09277792804977009,
          0,
          0.0004880885715721008,
          0.0001721467714226321,
          0.9895316787385418,
          0.0000611592610256395,
          0
        ],
        [
          0,
          0,
          0,
          0,
          1,
          0,
          0
        ],
        [
          0,
          0,
          0,
          0,
          1,
          0,
          0
        ],
        [
          0,
          0,
          0,
          0,
          1,
          0,
          0
        ],
        [
          0,
          0,
          0,
          0,
          1,
          0,
          0
        ],
        [
          0,
          0,
          0,
          0,
          1,
          0,
          0
        ],
        [
          0,
          0,
          0,
          0,
          1,
          0,
          0
        ],
        [
          0,
          0,
          0,
          0,
          1,
          0,
          0
        ],
        [
          0,
          0,
          0,
          0,
          1,
          0,
          0
        ],
        [
          0,
          3.99982198713225,
          2.627558112115882,
          0.8475005581497186,
          0.3572603807148701,
          0.3292425223588606,
          0
        ],
        [
          0,
          0,
          0,
          0,
          1,
          0,
          0
        ],
        [
          0,
          0,
          0,
          0,
          1,
          0,
          0
        ],
        [
          0,
          0,
          0,
          0,
          1,
          0,
          0
        ],
        [
          4.565492366223627,
          0,
          2.395796847023694,
          1.294436313359462,
          0.2552320014815631,
          0.3002019987060511,
          0
        ],
        [
          0,
          0,
          0,
          0,
          1,
          0,
          0
        ],
        [
          0,
          0,
          0,
          0,
          1,
          0,
          0
        ],
        [
          0,
          0,
          0,
          0,
          1,
          0,
          0
        ],
        [
          0,
          0,
          0,
          0,
          1,
          0,
          0
        ],
        [
          0,
          0,
          0,
          0,
          1,
          0,
          0
        ],
        [
          0,
          0,
          0,
          0,
          1,
          0,
          0
        ],
        [
          5.795366795366803,
          0,
          2.736546413923347,
          1.496484747523482,
          0.2212130341973215,
          0.3428991502481685,
          0
        ],
        [
          0,
          0,
          0,
          0,
          1,
          0,
          0
        ],
        [
          0,
          0,
          0,
          0,
          1,
          0,
          0
        ],
        [
          0,
          0,
          0,
          0,
          1,
          0,
          0
        ],
        [
          0,
          0,
          0,
          0,
          1,
          0,
          0
        ],
        [
          0,
          0,
          0,
          0,
          1,
          0,
          0
        ],
        [
          0,
          0,
          0,
          0,
          1,
          0,
          0
        ],
        [
          0,
          5.701387942082806,
          2.895198315323825,
          1.335455041708503,
          0.2478370739345678,
          0.3627788065546314,
          0
        ],
        [
          0,
          4.432668461824274,
          2.557507388007988,
          1.103940160543839,
          0.2934030270696755,
          0.3204649136003714,
          0
        ],
        [
          0,
          0,
          0,
          0,
          1,
          0,
          0
        ],
        [
          0,
          5.599172787407769,
          2.959547233266011,
          1.275627325401981,
          0.2587136460919596,
          0.3708419584052627,
          0
        ],
        [
          8.594285972368109,
          9.092857016838193,
          8.8698704826893,
          0.002044945061200565,
          0.9639311009755214,
          1.111426810029858,
          0
        ],
        [
          0,
          0,
          0,
          0,
          1,
          0,
          0
        ],
        [
          0.8855590848409522,
          3.308102233285416,
          3.323840002558183,
          0.001962737261958836,
          0.9646630472231209,
          0.4164891582467403,
          0
        ],
        [
          0,
          0,
          0,
          0,
          1,
          0,
          0
        ],
        [
          0,
          0,
          0,
          0,
          1,
          0,
          0
        ],
        [
          0,
          0,
          0,
          0,
          1,
          0,
          0
        ],
        [
          0,
          0,
          0,
          0,
          1,
          0,
          0
        ],
        [
          0,
          0,
          0,
          0,
          1,
          0,
          0
        ],
        [
          0,
          0,
          0,
          0,
          1,
          0,
          0
        ],
        [
          0,
          0,
          0,
          0,
          1,
          0,
          0
        ],
        [
          0,
          0,
          0,
          0,
          1,
          0,
          0
        ],
        [
          0,
          0,
          0,
          0,
          1,
          0,
          0
        ],
        [
          0,
          0,
          0,
          0,
          1,
          0,
          0
        ],
        [
          0,
          0,
          0,
          0,
          1,
          0,
          0
        ],
        [
          0,
          0,
          0,
          0,
          1,
          0,
          0
        ],
        [
          0,
          0,
          0,
          0,
          1,
          0,
          0
        ],
        [
          0,
          0,
          0,
          0,
          1,
          0,
          0
        ],
        [
          0,
          0,
          0,
          0,
          1,
          0,
          0
        ],
        [
          0,
          0,
          0,
          0,
          1,
          0,
          0
        ],
        [
          0,
          0,
          0,
          0,
          1,
          0,
          0
        ],
        [
          10.39158576051773,
          0,
          3.470063095411232,
          2.170311405993196,
          0.1406977404009601,
          0.4348114399485458,
          0
        ],
        [
          0,
          0,
          0,
          0,
          1,
          0,
          0
        ],
        [
          0,
          0,
          0,
          0,
          1,
          0,
          0
        ],
        [
          0,
          19.86956521739143,
          12.71876467675613,
          2.716844696152421,
          0.09929412334168142,
          1.593707155002509,
          0
        ],
        [
          0,
          0,
          0,
          0,
          1,
          0,
          0
        ],
        [
          0,
          0,
          0,
          0,
          1,
          0,
          0
        ],
        [
          0,
          0,
          0,
          0,
          1,
          0,
          0
        ],
        [
          0,
          0,
          0,
          0,
          1,
          0,
          0
        ],
        [
          0,
          0,
          0,
          0,
          1,
          0,
          0
        ],
        [
          0,
          0,
          0,
          0,
          1,
          0,
          0
        ],
        [
          0,
          0,
          0,
          0,
          1,
          0,
          0
        ],
        [
          0,
          0,
          0,
          0,
          1,
          0,
          0
        ],
        [
          0,
          0,
          0,
          0,
          1,
          0,
          0
        ],
        [
          0,
          0,
          0,
          0,
          1,
          0,
          0
        ],
        [
          0,
          0,
          0,
          0,
          1,
          0,
          0
        ],
        [
          10.39158576051773,
          0,
          3.23332123594118,
          2.3100767800513,
          0.1285377007223694,
          0.4051468298299592,
          0
        ],
        [
          0,
          0,
          0,
          0,
          1,
          0,
          0
        ],
        [
          0,
          0,
          0,
          0,
          1,
          0,
          0
        ],
        [
          0.09277792804977009,
          0,
          0.00004517337918453063,
          0.00003006983884823455,
          0.9956247443406427,
          0.000005660387581004404,
          0
        ],
        [
          0,
          0,
          0,
          0,
          1,
          0,
          0
        ],
        [
          0,
          0,
          0,
          0,
          1,
          0,
          0
        ],
        [
          0,
          0,
          0,
          0,
          1,
          0,
          0
        ],
        [
          0.09277792804977009,
          0,
          0.00004517337918453063,
          0.00003006983884823455,
          0.9956247443406427,
          0.000005660387581004404,
          0
        ],
        [
          0,
          0,
          0,
          0,
          1,
          0,
          0
        ],
        [
          0,
          0,
          0,
          0,
          1,
          0,
          0
        ],
        [
          0,
          0,
          0,
          0,
          1,
          0,
          0
        ],
        [
          0,
          0,
          0,
          0,
          1,
          0,
          0
        ],
        [
          0,
          0,
          0,
          0,
          1,
          0,
          0
        ],
        [
          0,
          0,
          0,
          0,
          1,
          0,
          0
        ],
        [
          0,
          0,
          0,
          0,
          1,
          0,
          0
        ],
        [
          0,
          0,
          0,
          0,
          1,
          0,
          0
        ],
        [
          11.7536231884058,
          0,
          2.403431415681236,
          3.156322065517557,
          0.07563340349339687,
          0.3011586377353996,
          0
        ],
        [
          0,
          0,
          0,
          0,
          1,
          0,
          0
        ],
        [
          0,
          0,
          0,
          0,
          1,
          0,
          0
        ],
        [
          0,
          0,
          0,
          0,
          1,
          0,
          0
        ],
        [
          0,
          0,
          0,
          0,
          1,
          0,
          0
        ],
        [
          0,
          0,
          0,
          0,
          1,
          0,
          0
        ],
        [
          10.39158576051773,
          0,
          3.23332123594118,
          2.304901582647119,
          0.1289664491442425,
          0.4051468298299592,
          0
        ],
        [
          0,
          0,
          0,
          0,
          1,
          0,
          0
        ],
        [
          0,
          0,
          0,
          0,
          1,
          0,
          0
        ],
        [
          0,
          0,
          0,
          0,
          1,
          0,
          0
        ],
        [
          0,
          0,
          0,
          0,
          1,
          0,
          0
        ],
        [
          0,
          0,
          0,
          0,
          1,
          0,
          0
        ],
        [
          0,
          0,
          0,
          0,
          1,
          0,
          0
        ],
        [
          0,
          0,
          0,
          0,
          1,
          0,
          0
        ],
        [
          0,
          0,
          0,
          0,
          1,
          0,
          0
        ],
        [
          0,
          0,
          0,
          0,
          1,
          0,
          0
        ],
        [
          0,
          0,
          0,
          0,
          1,
          0,
          0
        ],
        [
          0,
          0,
          0,
          0,
          1,
          0,
          0
        ],
        [
          0,
          0,
          0,
          0,
          1,
          0,
          0
        ],
        [
          0,
          0,
          0,
          0,
          1,
          0,
          0
        ],
        [
          0,
          0,
          0,
          0,
          1,
          0,
          0
        ],
        [
          0,
          0,
          0,
          0,
          1,
          0,
          0
        ],
        [
          0,
          0,
          0,
          0,
          1,
          0,
          0
        ],
        [
          0,
          0,
          0,
          0,
          1,
          0,
          0
        ],
        [
          0,
          0,
          0,
          0,
          1,
          0,
          0
        ],
        [
          0,
          0,
          0,
          0,
          1,
          0,
          0
        ],
        [
          11.63169699178554,
          0,
          3.038015435738497,
          2.676130373604536,
          0.1018629771943091,
          0.3806743076073146,
          0
        ],
        [
          0,
          0,
          0,
          0,
          1,
          0,
          0
        ],
        [
          0,
          0,
          0,
          0,
          1,
          0,
          0
        ],
        [
          0,
          0,
          0,
          0,
          1,
          0,
          0
        ],
        [
          0,
          0,
          0,
          0,
          1,
          0,
          0
        ],
        [
          0,
          0,
          0,
          0,
          1,
          0,
          0
        ],
        [
          0,
          0,
          0,
          0,
          1,
          0,
          0
        ],
        [
          0,
          0,
          0,
          0,
          1,
          0,
          0
        ],
        [
          0,
          0,
          0,
          0,
          1,
          0,
          0
        ],
        [
          0,
          0,
          0,
          0,
          1,
          0,
          0
        ],
        [
          0,
          0,
          0,
          0,
          1,
          0,
          0
        ],
        [
          0,
          0,
          0,
          0,
          1,
          0,
          0
        ],
        [
          0,
          0,
          0,
          0,
          1,
          0,
          0
        ],
        [
          0,
          0,
          0,
          0,
          1,
          0,
          0
        ],
        [
          0,
          0,
          0,
          0,
          1,
          0,
          0
        ],
        [
          0,
          0,
          0,
          0,
          1,
          0,
          0
        ],
        [
          0,
          0,
          0,
          0,
          1,
          0,
          0
        ],
        [
          0,
          0,
          0,
          0,
          1,
          0,
          0
        ],
        [
          0,
          0,
          0,
          0,
          1,
          0,
          0
        ],
        [
          0,
          0,
          0,
          0,
          1,
          0,
          0
        ],
        [
          0,
          0,
          0,
          0,
          1,
          0,
          0
        ],
        [
          0,
          0,
          0,
          0,
          1,
          0,
          0
        ],
        [
          0.09277792804977009,
          0,
          0.00004517337918453063,
          0.00003355103246427404,
          0.9953784189097752,
          0.000005660387581004404,
          0
        ],
        [
          0.09277792804977009,
          0,
          0.0004880885715721008,
          0.0001859395285919163,
          0.9891204115914705,
          0.0000611592610256395,
          0
        ],
        [
          0,
          0,
          0,
          0,
          1,
          0,
          0
        ],
        [
          0,
          0,
          0,
          0,
          1,
          0,
          0
        ],
        [
          0,
          0,
          0,
          0,
          1,
          0,
          0
        ],
        [
          0,
          0,
          0,
          0,
          1,
          0,
          0
        ],
        [
          0,
          0,
          0,
          0,
          1,
          0,
          0
        ],
        [
          0,
          0,
          0,
          0,
          1,
          0,
          0
        ],
        [
          0,
          0,
          0,
          0,
          1,
          0,
          0
        ],
        [
          0,
          0,
          0,
          0,
          1,
          0,
          0
        ],
        [
          0,
          5.427690908812369,
          3.092699013705424,
          1.114644793421199,
          0.2910744976708971,
          0.3875263574472093,
          0
        ],
        [
          0,
          0,
          0,
          0,
          1,
          0,
          0
        ],
        [
          0,
          0,
          0,
          0,
          1,
          0,
          0
        ],
        [
          0,
          0,
          0,
          0,
          1,
          0,
          0
        ],
        [
          0,
          0,
          0,
          0,
          1,
          0,
          0
        ],
        [
          0,
          0,
          0,
          0,
          1,
          0,
          0
        ],
        [
          0,
          0,
          0,
          0,
          1,
          0,
          0
        ],
        [
          0,
          0,
          0,
          0,
          1,
          0,
          0
        ],
        [
          0,
          0,
          0,
          0,
          1,
          0,
          0
        ],
        [
          0,
          0,
          0,
          0,
          1,
          0,
          0
        ],
        [
          0,
          0,
          0,
          0,
          1,
          0,
          0
        ],
        [
          0,
          0,
          0,
          0,
          1,
          0,
          0
        ],
        [
          0,
          0,
          0,
          0,
          1,
          0,
          0
        ],
        [
          0,
          0,
          0,
          0,
          1,
          0,
          0
        ],
        [
          22.69155131390409,
          0,
          5.881424971703467,
          2.690941879898984,
          0.1009201431632349,
          0.7369637930438431,
          0
        ],
        [
          15.26357561510462,
          0,
          3.546855843665272,
          2.910923867936781,
          0.08798146205977575,
          0.4444338486851768,
          0
        ],
        [
          0,
          0,
          0,
          0,
          1,
          0,
          0
        ],
        [
          0,
          0,
          0,
          0,
          1,
          0,
          0
        ],
        [
          0,
          0,
          0,
          0,
          1,
          0,
          0
        ],
        [
          0,
          0,
          0,
          0,
          1,
          0,
          0
        ],
        [
          0,
          0,
          0,
          0,
          1,
          0,
          0
        ],
        [
          0,
          0,
          0,
          0,
          1,
          0,
          0
        ],
        [
          0,
          0,
          0,
          0,
          1,
          0,
          0
        ],
        [
          0,
          0,
          0,
          0,
          1,
          0,
          0
        ],
        [
          0,
          0,
          0,
          0,
          1,
          0,
          0
        ],
        [
          0,
          0,
          0,
          0,
          1,
          0,
          0
        ],
        [
          0,
          0,
          0,
          0,
          1,
          0,
          0
        ],
        [
          0,
          0,
          0,
          0,
          1,
          0,
          0
        ],
        [
          0,
          0,
          0,
          0,
          1,
          0,
          0
        ],
        [
          0,
          0,
          0,
          0,
          1,
          0,
          0
        ],
        [
          0,
          0,
          0,
          0,
          1,
          0,
          0
        ],
        [
          0,
          0,
          0,
          0,
          1,
          0,
          0
        ],
        [
          0,
          0,
          0,
          0,
          1,
          0,
          0
        ],
        [
          0,
          0,
          0,
          0,
          1,
          0,
          0
        ],
        [
          0,
          0,
          0,
          0,
          1,
          0,
          0
        ],
        [
          0,
          0,
          0,
          0,
          1,
          0,
          0
        ],
        [
          0,
          0,
          0,
          0,
          1,
          0,
          0
        ],
        [
          0,
          0,
          0,
          0,
          1,
          0,
          0
        ],
        [
          0,
          0,
          0,
          0,
          1,
          0,
          0
        ],
        [
          0,
          0,
          0,
          0,
          1,
          0,
          0
        ],
        [
          0,
          0,
          0,
          0,
          1,
          0,
          0
        ],
        [
          0,
          0,
          0,
          0,
          1,
          0,
          0
        ],
        [
          0,
          0,
          0,
          0,
          1,
          0,
          0
        ],
        [
          0,
          0,
          0,
          0,
          1,
          0,
          0
        ],
        [
          11.29425889543768,
          0,
          3.414183820662234,
          2.380415198779868,
          0.1228648879760543,
          0.4278095649829226,
          0
        ],
        [
          0,
          0,
          0,
          0,
          1,
          0,
          0
        ],
        [
          0,
          0,
          0,
          0,
          1,
          0,
          0
        ],
        [
          0,
          0,
          0,
          0,
          1,
          0,
          0
        ],
        [
          0,
          0,
          0,
          0,
          1,
          0,
          0
        ],
        [
          0,
          0,
          0,
          0,
          1,
          0,
          0
        ],
        [
          0,
          0,
          0,
          0,
          1,
          0,
          0
        ],
        [
          0,
          0,
          0,
          0,
          1,
          0,
          0
        ],
        [
          0,
          0,
          0,
          0,
          1,
          0,
          0
        ],
        [
          0,
          0,
          0,
          0,
          1,
          0,
          0
        ],
        [
          0,
          0,
          0,
          0,
          1,
          0,
          0
        ],
        [
          0,
          0,
          0,
          0,
          1,
          0,
          0
        ],
        [
          0,
          0,
          0,
          0,
          1,
          0,
          0
        ],
        [
          0,
          0,
          0,
          0,
          1,
          0,
          0
        ],
        [
          0,
          0,
          0,
          0,
          1,
          0,
          0
        ],
        [
          0,
          0,
          0,
          0,
          1,
          0,
          0
        ],
        [
          0,
          7.650627430964942,
          4.886430677917055,
          0.9056233634282584,
          0.3412783423295631,
          0.6122874140483237,
          0
        ],
        [
          0,
          0,
          0,
          0,
          1,
          0,
          0
        ],
        [
          0,
          0,
          0,
          0,
          1,
          0,
          0
        ],
        [
          9.871537496380757,
          0,
          2.217545473944221,
          2.98257181054284,
          0.0841654376095301,
          0.2778664578036439,
          0
        ],
        [
          5.590262830354861,
          0,
          2.183007278903228,
          1.855154541049682,
          0.1731850789810121,
          0.2735386972108014,
          0
        ],
        [
          0,
          0,
          0,
          0,
          1,
          0,
          0
        ],
        [
          0,
          0,
          0,
          0,
          1,
          0,
          0
        ],
        [
          0,
          0,
          0,
          0,
          1,
          0,
          0
        ],
        [
          0.09277792804977009,
          0,
          0.00004517337918453063,
          0.00003227077361422914,
          0.9954674519794944,
          0.000005660387581004404,
          0
        ],
        [
          0,
          0,
          0,
          0,
          1,
          0,
          0
        ],
        [
          0,
          0,
          0,
          0,
          1,
          0,
          0
        ],
        [
          0,
          0,
          0,
          0,
          1,
          0,
          0
        ],
        [
          0.09277792804977009,
          0,
          0.0004880885715721008,
          0.0001788443445871479,
          0.9893299925626265,
          0.0000611592610256395,
          0
        ],
        [
          0,
          0,
          0,
          0,
          1,
          0,
          0
        ],
        [
          0,
          0,
          0,
          0,
          1,
          0,
          0
        ],
        [
          0,
          0,
          0,
          0,
          1,
          0,
          0
        ],
        [
          0,
          0,
          0,
          0,
          1,
          0,
          0
        ],
        [
          0,
          0,
          0,
          0,
          1,
          0,
          0
        ],
        [
          0,
          0,
          0,
          0,
          1,
          0,
          0
        ],
        [
          0,
          0,
          0,
          0,
          1,
          0,
          0
        ],
        [
          0,
          0,
          0,
          0,
          1,
          0,
          0
        ],
        [
          0,
          0,
          0,
          0,
          1,
          0,
          0
        ],
        [
          0,
          0,
          0,
          0,
          1,
          0,
          0
        ],
        [
          0,
          0,
          0,
          0,
          1,
          0,
          0
        ],
        [
          0,
          0,
          0,
          0,
          1,
          0,
          0
        ],
        [
          0,
          0,
          0,
          0,
          1,
          0,
          0
        ],
        [
          0,
          0,
          0,
          0,
          1,
          0,
          0
        ],
        [
          0,
          0,
          0,
          0,
          1,
          0,
          0
        ],
        [
          0,
          0,
          0,
          0,
          1,
          0,
          0
        ],
        [
          0.09277792804977009,
          0,
          0.00004517337918453063,
          0.00003155176766611589,
          0.9955182293796938,
          0.000005660387581004404,
          0
        ],
        [
          0,
          0,
          0,
          0,
          1,
          0,
          0
        ],
        [
          0,
          0,
          0,
          0,
          1,
          0,
          0
        ],
        [
          0,
          0,
          0,
          0,
          1,
          0,
          0
        ],
        [
          0,
          0,
          0,
          0,
          1,
          0,
          0
        ],
        [
          0,
          0,
          0,
          0,
          1,
          0,
          0
        ],
        [
          0,
          0,
          0,
          0,
          1,
          0,
          0
        ],
        [
          0,
          0,
          0,
          0,
          1,
          0,
          0
        ],
        [
          0,
          0,
          0,
          0,
          1,
          0,
          0
        ],
        [
          0,
          0,
          0,
          0,
          1,
          0,
          0
        ],
        [
          0,
          0,
          0,
          0,
          1,
          0,
          0
        ],
        [
          0,
          0,
          0,
          0,
          1,
          0,
          0
        ],
        [
          0,
          0,
          0,
          0,
          1,
          0,
          0
        ],
        [
          0,
          0,
          0,
          0,
          1,
          0,
          0
        ],
        [
          0,
          0,
          0,
          0,
          1,
          0,
          0
        ],
        [
          0,
          0,
          0,
          0,
          1,
          0,
          0
        ],
        [
          0,
          3.589366455103751,
          2.520173478270169,
          0.7003202064172598,
          0.402676121219147,
          0.3157868398577134,
          0
        ],
        [
          0,
          0,
          0,
          0,
          1,
          0,
          0
        ],
        [
          0,
          0,
          0,
          0,
          1,
          0,
          0
        ],
        [
          0,
          0,
          0,
          0,
          1,
          0,
          0
        ],
        [
          33.96711356007778,
          0,
          8.342978164306073,
          8.382355515130882,
          0.003788810708121759,
          1.045405299367127,
          0
        ],
        [
          5.474390249652479,
          0,
          1.92219393591963,
          2.08708612140062,
          0.1485491694759791,
          0.2408578432602041,
          0
        ],
        [
          0,
          0,
          0,
          0,
          1,
          0,
          0
        ],
        [
          0,
          4.908686557834317,
          2.739627518846933,
          1.16986183196904,
          0.2794296321931743,
          0.3432852238242449,
          0
        ],
        [
          0,
          26.60030322598919,
          19.99421076850118,
          3.375425339844554,
          0.0661754961934714,
          2.505346829682485,
          0
        ],
        [
          10.12095669451671,
          0,
          3.665076847729859,
          2.022519484663519,
          0.1549818060315998,
          0.4592473675164226,
          0
        ],
        [
          0,
          0,
          0,
          0,
          1,
          0,
          0
        ],
        [
          0,
          0,
          0,
          0,
          1,
          0,
          0
        ],
        [
          0,
          0,
          0,
          0,
          1,
          0,
          0
        ],
        [
          0,
          0,
          0,
          0,
          1,
          0,
          0
        ],
        [
          0,
          0,
          0,
          0,
          1,
          0,
          0
        ],
        [
          0,
          0,
          0,
          0,
          1,
          0,
          0
        ],
        [
          0,
          0,
          0,
          0,
          1,
          0,
          0
        ],
        [
          0,
          0,
          0,
          0,
          1,
          0,
          0
        ],
        [
          0,
          0,
          0,
          0,
          1,
          0,
          0
        ],
        [
          0,
          0,
          0,
          0,
          1,
          0,
          0
        ],
        [
          0,
          0,
          0,
          0,
          1,
          0,
          0
        ],
        [
          0,
          0,
          0,
          0,
          1,
          0,
          0
        ],
        [
          0,
          0,
          0,
          0,
          1,
          0,
          0
        ],
        [
          0,
          0,
          0,
          0,
          1,
          0,
          0
        ],
        [
          0,
          0,
          0,
          0,
          1,
          0,
          0
        ],
        [
          0,
          0,
          0,
          0,
          1,
          0,
          0
        ],
        [
          0,
          0,
          0,
          0,
          1,
          0,
          0
        ],
        [
          6.485877583571465,
          0,
          2.411733411425456,
          1.96533263295894,
          0.1609441494439346,
          0.3021989077894987,
          0
        ],
        [
          0,
          0,
          0,
          0,
          1,
          0,
          0
        ],
        [
          0,
          0,
          0,
          0,
          1,
          0,
          0
        ],
        [
          0,
          0,
          0,
          0,
          1,
          0,
          0
        ],
        [
          0,
          0,
          0,
          0,
          1,
          0,
          0
        ],
        [
          0,
          0,
          0,
          0,
          1,
          0,
          0
        ],
        [
          0,
          0,
          0,
          0,
          1,
          0,
          0
        ],
        [
          0,
          0,
          0,
          0,
          1,
          0,
          0
        ],
        [
          0,
          0,
          0,
          0,
          1,
          0,
          0
        ],
        [
          0,
          0,
          0,
          0,
          1,
          0,
          0
        ],
        [
          0,
          0,
          0,
          0,
          1,
          0,
          0
        ],
        [
          0,
          0,
          0,
          0,
          1,
          0,
          0
        ],
        [
          0,
          0,
          0,
          0,
          1,
          0,
          0
        ],
        [
          0.09277792804977009,
          0,
          0.0004880885715721008,
          0.0001664810919006499,
          0.98970537647447,
          0.0000611592610256395,
          0
        ],
        [
          0,
          0,
          0,
          0,
          1,
          0,
          0
        ],
        [
          0,
          0,
          0,
          0,
          1,
          0,
          0
        ],
        [
          0,
          0,
          0,
          0,
          1,
          0,
          0
        ],
        [
          0,
          0,
          0,
          0,
          1,
          0,
          0
        ],
        [
          0,
          0,
          0,
          0,
          1,
          0,
          0
        ],
        [
          12.28301886792466,
          0,
          3.070754716981164,
          2.792764563986918,
          0.09469073942039563,
          0.3847766578034331,
          0
        ],
        [
          0,
          0,
          0,
          0,
          1,
          0,
          0
        ],
        [
          0,
          0,
          0,
          0,
          1,
          0,
          0
        ],
        [
          0,
          0,
          0,
          0,
          1,
          0,
          0
        ],
        [
          0,
          0,
          0,
          0,
          1,
          0,
          0
        ],
        [
          0,
          0,
          0,
          0,
          1,
          0,
          0
        ],
        [
          0,
          0,
          0,
          0,
          1,
          0,
          0
        ],
        [
          0,
          0,
          0,
          0,
          1,
          0,
          0
        ],
        [
          0,
          0,
          0,
          0,
          1,
          0,
          0
        ],
        [
          0,
          0,
          0,
          0,
          1,
          0,
          0
        ],
        [
          0,
          0,
          0,
          0,
          1,
          0,
          0
        ],
        [
          0,
          0,
          0,
          0,
          1,
          0,
          0
        ],
        [
          0,
          0,
          0,
          0,
          1,
          0,
          0
        ],
        [
          0,
          0,
          0,
          0,
          1,
          0,
          0
        ],
        [
          0,
          0,
          0,
          0,
          1,
          0,
          0
        ],
        [
          0,
          0,
          0,
          0,
          1,
          0,
          0
        ],
        [
          0,
          0,
          0,
          0,
          1,
          0,
          0
        ],
        [
          0,
          0,
          0,
          0,
          1,
          0,
          0
        ],
        [
          0,
          0,
          0,
          0,
          1,
          0,
          0
        ],
        [
          12.58929890968327,
          0,
          2.958812480868931,
          2.8951089647339,
          0.0888487676917531,
          0.370749891275935,
          0
        ],
        [
          0,
          3.564195203393763,
          2.955596592764453,
          0.3701170906624789,
          0.5429404506561961,
          0.3703469288804471,
          0
        ],
        [
          0,
          0,
          0,
          0,
          1,
          0,
          0
        ],
        [
          0,
          0,
          0,
          0,
          1,
          0,
          0
        ],
        [
          0,
          0,
          0,
          0,
          1,
          0,
          0
        ],
        [
          10.81208053691273,
          0,
          2.880601440646533,
          2.642694388006486,
          0.1040269823819462,
          0.3609497654327063,
          0
        ],
        [
          0,
          0,
          0,
          0,
          1,
          0,
          0
        ],
        [
          9.292397660818724,
          0,
          3.223893527176757,
          2.171298061878648,
          0.1406075041280072,
          0.4039655038682802,
          0
        ],
        [
          0.09277792804977009,
          0,
          0.00004517337918453063,
          0.00003227077361422914,
          0.9954674519794944,
          0.000005660387581004404,
          0
        ],
        [
          0,
          0,
          0,
          0,
          1,
          0,
          0
        ],
        [
          0,
          0,
          0,
          0,
          1,
          0,
          0
        ],
        [
          0,
          0,
          0,
          0,
          1,
          0,
          0
        ],
        [
          0,
          0,
          0,
          0,
          1,
          0,
          0
        ],
        [
          0,
          0,
          0,
          0,
          1,
          0,
          0
        ],
        [
          0,
          0,
          0,
          0,
          1,
          0,
          0
        ],
        [
          0,
          0,
          0,
          0,
          1,
          0,
          0
        ],
        [
          0,
          0,
          0,
          0,
          1,
          0,
          0
        ],
        [
          0,
          0,
          0,
          0,
          1,
          0,
          0
        ],
        [
          0,
          0,
          0,
          0,
          1,
          0,
          0
        ],
        [
          0,
          0,
          0,
          0,
          1,
          0,
          0
        ],
        [
          0,
          0,
          0,
          0,
          1,
          0,
          0
        ],
        [
          0,
          0,
          0,
          0,
          1,
          0,
          0
        ],
        [
          0,
          0,
          0,
          0,
          1,
          0,
          0
        ],
        [
          0,
          0,
          0,
          0,
          1,
          0,
          0
        ],
        [
          0,
          0,
          0,
          0,
          1,
          0,
          0
        ],
        [
          0,
          0,
          0,
          0,
          1,
          0,
          0
        ],
        [
          0,
          0,
          0,
          0,
          1,
          0,
          0
        ],
        [
          0,
          0,
          0,
          0,
          1,
          0,
          0
        ],
        [
          0,
          0,
          0,
          0,
          1,
          0,
          0
        ],
        [
          0,
          0,
          0,
          0,
          1,
          0,
          0
        ],
        [
          0,
          0,
          0,
          0,
          1,
          0,
          0
        ],
        [
          0.09277792804977009,
          0,
          0.0002349461476675091,
          0.0001451230349127641,
          0.9903883547522083,
          0.00002943960094350009,
          0
        ],
        [
          0,
          0,
          0,
          0,
          1,
          0,
          0
        ],
        [
          0,
          0,
          0,
          0,
          1,
          0,
          0
        ],
        [
          0,
          0,
          0,
          0,
          1,
          0,
          0
        ],
        [
          0,
          0,
          0,
          0,
          1,
          0,
          0
        ],
        [
          0,
          0,
          0,
          0,
          1,
          0,
          0
        ],
        [
          0,
          4.435484584420703,
          2.904491596542028,
          0.8412906825781405,
          0.3590278957649161,
          0.3639432882592082,
          0
        ],
        [
          0,
          0,
          0,
          0,
          1,
          0,
          0
        ],
        [
          0,
          0,
          0,
          0,
          1,
          0,
          0
        ],
        [
          0,
          0,
          0,
          0,
          1,
          0,
          0
        ],
        [
          0,
          0,
          0,
          0,
          1,
          0,
          0
        ],
        [
          0,
          0,
          0,
          0,
          1,
          0,
          0
        ],
        [
          0,
          0,
          0,
          0,
          1,
          0,
          0
        ],
        [
          0,
          0,
          0,
          0,
          1,
          0,
          0
        ],
        [
          0,
          0,
          0,
          0,
          1,
          0,
          0
        ],
        [
          0,
          0,
          0,
          0,
          1,
          0,
          0
        ],
        [
          0,
          0,
          0,
          0,
          1,
          0,
          0
        ],
        [
          0,
          0,
          0,
          0,
          1,
          0,
          0
        ],
        [
          0,
          0,
          0,
          0,
          1,
          0,
          0
        ],
        [
          0,
          0,
          0,
          0,
          1,
          0,
          0
        ],
        [
          0,
          0,
          0,
          0,
          1,
          0,
          0
        ],
        [
          0,
          0,
          0,
          0,
          1,
          0,
          0
        ],
        [
          0,
          0,
          0,
          0,
          1,
          0,
          0
        ],
        [
          0,
          0,
          0,
          0,
          1,
          0,
          0
        ],
        [
          0,
          0,
          0,
          0,
          1,
          0,
          0
        ],
        [
          0,
          0,
          0,
          0,
          1,
          0,
          0
        ],
        [
          0,
          0,
          0,
          0,
          1,
          0,
          0
        ],
        [
          0,
          0,
          0,
          0,
          1,
          0,
          0
        ],
        [
          0,
          0,
          0,
          0,
          1,
          0,
          0
        ],
        [
          0,
          0,
          0,
          0,
          1,
          0,
          0
        ],
        [
          0,
          0,
          0,
          0,
          1,
          0,
          0
        ],
        [
          0,
          0,
          0,
          0,
          1,
          0,
          0
        ],
        [
          0,
          0,
          0,
          0,
          1,
          0,
          0
        ],
        [
          0,
          0,
          0,
          0,
          1,
          0,
          0
        ],
        [
          0,
          0,
          0,
          0,
          1,
          0,
          0
        ],
        [
          0,
          0,
          0,
          0,
          1,
          0,
          0
        ],
        [
          0,
          6.568745356344138,
          4.32646082342745,
          0.8276770251533634,
          0.3629451026396602,
          0.5421211686332532,
          0
        ],
        [
          0,
          5.165096188520153,
          3.389932033802765,
          0.8460148630435604,
          0.3576821637943471,
          0.4247707284904003,
          0
        ],
        [
          0,
          0,
          0,
          0,
          1,
          0,
          0
        ],
        [
          0,
          0,
          0,
          0,
          1,
          0,
          0
        ],
        [
          0,
          0,
          0,
          0,
          1,
          0,
          0
        ],
        [
          0,
          0,
          0,
          0,
          1,
          0,
          0
        ],
        [
          0,
          0,
          0,
          0,
          1,
          0,
          0
        ],
        [
          0,
          0,
          0,
          0,
          1,
          0,
          0
        ],
        [
          0,
          0,
          0,
          0,
          1,
          0,
          0
        ],
        [
          0,
          0,
          0,
          0,
          1,
          0,
          0
        ],
        [
          0,
          0,
          0,
          0,
          1,
          0,
          0
        ],
        [
          0,
          0,
          0,
          0,
          1,
          0,
          0
        ],
        [
          0,
          0,
          0,
          0,
          1,
          0,
          0
        ],
        [
          0,
          0,
          0,
          0,
          1,
          0,
          0
        ],
        [
          0,
          0,
          0,
          0,
          1,
          0,
          0
        ],
        [
          0,
          0,
          0,
          0,
          1,
          0,
          0
        ],
        [
          0,
          0,
          0,
          0,
          1,
          0,
          0
        ],
        [
          0,
          0,
          0,
          0,
          1,
          0,
          0
        ],
        [
          0,
          0,
          0,
          0,
          1,
          0,
          0
        ],
        [
          0,
          0,
          0,
          0,
          1,
          0,
          0
        ],
        [
          0,
          0,
          0,
          0,
          1,
          0,
          0
        ],
        [
          0,
          0,
          0,
          0,
          1,
          0,
          0
        ],
        [
          0,
          0,
          0,
          0,
          1,
          0,
          0
        ],
        [
          0,
          0,
          0,
          0,
          1,
          0,
          0
        ],
        [
          0,
          0,
          0,
          0,
          1,
          0,
          0
        ],
        [
          7.091445401240978,
          0,
          3.461632457750447,
          1.433792841513736,
          0.2311464408527847,
          0.4337550505976381,
          0
        ],
        [
          0,
          0,
          0,
          0,
          1,
          0,
          0
        ],
        [
          0,
          0,
          0,
          0,
          1,
          0,
          0
        ],
        [
          0,
          0,
          0,
          0,
          1,
          0,
          0
        ],
        [
          0,
          0,
          0,
          0,
          1,
          0,
          0
        ],
        [
          0,
          0,
          0,
          0,
          1,
          0,
          0
        ],
        [
          0,
          0,
          0,
          0,
          1,
          0,
          0
        ],
        [
          0,
          0,
          0,
          0,
          1,
          0,
          0
        ],
        [
          0,
          0,
          0,
          0,
          1,
          0,
          0
        ],
        [
          0,
          0,
          0,
          0,
          1,
          0,
          0
        ],
        [
          0,
          0,
          0,
          0,
          1,
          0,
          0
        ],
        [
          0,
          0,
          0,
          0,
          1,
          0,
          0
        ],
        [
          0,
          0,
          0,
          0,
          1,
          0,
          0
        ],
        [
          0,
          0,
          0,
          0,
          1,
          0,
          0
        ],
        [
          0,
          0,
          0,
          0,
          1,
          0,
          0
        ],
        [
          0,
          0,
          0,
          0,
          1,
          0,
          0
        ],
        [
          0,
          0,
          0,
          0,
          1,
          0,
          0
        ],
        [
          0,
          16.57437070938226,
          11.98538973373664,
          1.897291707821758,
          0.1683817766796238,
          1.50181262564419,
          0
        ],
        [
          0,
          0,
          0,
          0,
          1,
          0,
          0
        ],
        [
          0,
          0,
          0,
          0,
          1,
          0,
          0
        ],
        [
          0,
          0,
          0,
          0,
          1,
          0,
          0
        ],
        [
          0,
          0,
          0,
          0,
          1,
          0,
          0
        ],
        [
          0,
          0,
          0,
          0,
          1,
          0,
          0
        ],
        [
          0,
          0,
          0,
          0,
          1,
          0,
          0
        ],
        [
          0,
          0,
          0,
          0,
          1,
          0,
          0
        ],
        [
          0,
          0,
          0,
          0,
          1,
          0,
          0
        ],
        [
          0,
          0,
          0,
          0,
          1,
          0,
          0
        ],
        [
          0,
          0,
          0,
          0,
          1,
          0,
          0
        ],
        [
          0,
          0,
          0,
          0,
          1,
          0,
          0
        ],
        [
          0,
          0,
          0,
          0,
          1,
          0,
          0
        ],
        [
          0,
          0,
          0,
          0,
          1,
          0,
          0
        ],
        [
          0,
          0,
          0,
          0,
          1,
          0,
          0
        ],
        [
          21.49299527610158,
          0,
          4.972291884799747,
          2.930394886376117,
          0.08692622837537034,
          0.6230461334069866,
          0
        ],
        [
          0,
          0,
          0,
          0,
          1,
          0,
          0
        ],
        [
          0,
          0,
          0,
          0,
          1,
          0,
          0
        ],
        [
          0,
          0,
          0,
          0,
          1,
          0,
          0
        ],
        [
          0,
          0,
          0,
          0,
          1,
          0,
          0
        ],
        [
          0,
          0,
          0,
          0,
          1,
          0,
          0
        ],
        [
          0,
          0,
          0,
          0,
          1,
          0,
          0
        ],
        [
          0,
          0,
          0,
          0,
          1,
          0,
          0
        ],
        [
          0,
          0,
          0,
          0,
          1,
          0,
          0
        ],
        [
          0,
          0,
          0,
          0,
          1,
          0,
          0
        ],
        [
          0,
          0,
          0,
          0,
          1,
          0,
          0
        ],
        [
          0,
          0,
          0,
          0,
          1,
          0,
          0
        ],
        [
          0,
          0,
          0,
          0,
          1,
          0,
          0
        ],
        [
          0,
          0,
          0,
          0,
          1,
          0,
          0
        ],
        [
          0,
          0,
          0,
          0,
          1,
          0,
          0
        ],
        [
          0,
          0,
          0,
          0,
          1,
          0,
          0
        ],
        [
          0,
          0,
          0,
          0,
          1,
          0,
          0
        ],
        [
          0.7220213571008154,
          10.39624391374915,
          10.34509602488572,
          0.004191167210841229,
          0.9483816315466589,
          1.296277899077645,
          0
        ],
        [
          0,
          0,
          0,
          0,
          1,
          0,
          0
        ],
        [
          0,
          0,
          0,
          0,
          1,
          0,
          0
        ],
        [
          0,
          0,
          0,
          0,
          1,
          0,
          0
        ],
        [
          0,
          0,
          0,
          0,
          1,
          0,
          0
        ],
        [
          0,
          0,
          0,
          0,
          1,
          0,
          0
        ],
        [
          0,
          0,
          0,
          0,
          1,
          0,
          0
        ],
        [
          14.21750878141075,
          0,
          6.270697719704494,
          1.621365807002679,
          0.2029014504829417,
          0.7857410744468475,
          0
        ],
        [
          0,
          7.675821654252008,
          5.800616158728326,
          0.5562362793755398,
          0.4557806902639302,
          0.7268381568913713,
          0
        ],
        [
          0,
          0,
          0,
          0,
          1,
          0,
          0
        ],
        [
          0,
          0,
          0,
          0,
          1,
          0,
          0
        ],
        [
          0,
          0,
          0,
          0,
          1,
          0,
          0
        ],
        [
          0,
          0,
          0,
          0,
          1,
          0,
          0
        ],
        [
          0,
          0,
          0,
          0,
          1,
          0,
          0
        ],
        [
          0,
          0,
          0,
          0,
          1,
          0,
          0
        ],
        [
          0,
          0,
          0,
          0,
          1,
          0,
          0
        ],
        [
          0,
          0,
          0,
          0,
          1,
          0,
          0
        ],
        [
          0,
          0,
          0,
          0,
          1,
          0,
          0
        ],
        [
          71.51818245832845,
          0,
          26.53475727695414,
          15.54784090495482,
          0.00008044346559232807,
          3.324900932070885,
          0
        ],
        [
          0,
          0,
          0,
          0,
          1,
          0,
          0
        ],
        [
          0,
          0,
          0,
          0,
          1,
          0,
          0
        ],
        [
          0,
          0,
          0,
          0,
          1,
          0,
          0
        ],
        [
          20.03061986557135,
          0,
          4.584845427564271,
          2.947082677053796,
          0.0860327337308554,
          0.5744976928335866,
          0
        ],
        [
          0,
          0,
          0,
          0,
          1,
          0,
          0
        ],
        [
          0,
          0,
          0,
          0,
          1,
          0,
          0
        ],
        [
          20.12552894702918,
          0,
          4.851035601026465,
          2.848665976572256,
          0.09144979057496361,
          0.6078522830646135,
          0
        ],
        [
          0,
          0,
          0,
          0,
          1,
          0,
          0
        ],
        [
          15.71232114541115,
          0,
          3.503622164469753,
          2.988676607579116,
          0.083848667640257,
          0.4390165125191181,
          0
        ],
        [
          0,
          0,
          0,
          0,
          1,
          0,
          0
        ],
        [
          0,
          0,
          0,
          0,
          1,
          0,
          0
        ],
        [
          0,
          0,
          0,
          0,
          1,
          0,
          0
        ]
      ]
    },
    "headers": [
      [
        "alpha",
        "Synonymous substitution rate at a site"
      ],
      [
        "beta",
        "Non-synonymous substitution rate at a site"
      ],
      [
        "alpha=beta",
        "The rate estimate under the neutral model"
      ],
      [
        "LRT",
        "Likelihood ratio test statistic for beta = alpha, versus beta &neq; alpha"
      ],
      [
        "p-value",
        "Asymptotic p-value for evidence of selection, i.e. beta &neq; alpha"
      ],
      [
        "Total branch length",
        "The total length of branches contributing to inference at this site, and used to scale dN-dS"
      ],
      [
        "p-asmp",
        "p-value derived from the asymptotic test statistic"
      ]
    ]
  },
  "analysis": {
    "authors": "Sergei L Kosakovsky Pond and Simon DW Frost",
    "citation": "Not So Different After All: A Comparison of Methods for Detecting Amino Acid Sites Under Selection (2005). _Mol Biol Evol_ 22 (5): 1208-1222",
    "contact": "spond@temple.edu",
    "info": "FEL (Fixed Effects Likelihood)\n    estimates site-wise synonymous (&alpha;) and non-synonymous (&beta;) rates, and\n    uses a likelihood ratio test to determine if beta &neq; alpha at a site.\n    The estimates aggregate information over all branches,\n    so the signal is derived from\n    pervasive diversification or conservation. A subset of branches can be selected\n    for testing as well, in which case an additional (nuisance) parameter will be\n    inferred -- the non-synonymous rate on branches NOT selected for testing.\n    Multiple partitions within a NEXUS file are also supported\n    for recombination - aware analysis.\n    ",
    "requirements": "in-frame codon alignment and a phylogenetic tree",
    "version": "2.1"
  },
  "branch attributes": {
    "0": {
      "010_BRAZIL_RJ_DUQUE_DE_CAXIAS_2017_07_26": {
        "Global MG94xREV": 0.0001523095665700915,
        "Nucleotide GTR": 0.0001526159003588213,
        "original name": "010_BRAZIL_RJ_DUQUE_DE_CAXIAS_2017_07_26"
      },
      "053_BRAZIL_RJ_DUQUE_DE_CAXIAS_2018_03_01": {
        "Global MG94xREV": 0.0001830503253699973,
        "Nucleotide GTR": 0.0001833724959655978,
        "original name": "053_BRAZIL_RJ_DUQUE_DE_CAXIAS_2018_03_01"
      },
      "057_BRAZIL_RJ_DUQUE_DE_CAXIAS_2018_03_08": {
        "Global MG94xREV": 0.0001817533016469144,
        "Nucleotide GTR": 0.000182191497597165,
        "original name": "057_BRAZIL_RJ_DUQUE_DE_CAXIAS_2018_03_08"
      },
      "066_BRAZIL_RJ_DUQUE_DE_CAXIAS_2018_03_15": {
        "Global MG94xREV": 0,
        "Nucleotide GTR": 0,
        "original name": "066_BRAZIL_RJ_DUQUE_DE_CAXIAS_2018_03_15"
      },
      "079_BRAZIL_RJ_DUQUE_DE_CAXIAS_2018_03_22": {
        "Global MG94xREV": 0.00009168944586611529,
        "Nucleotide GTR": 0.00009203325606671661,
        "original name": "079_BRAZIL_RJ_DUQUE_DE_CAXIAS_2018_03_22"
      },
      "083_BRAZIL_RJ_DUQUE_DE_CAXIAS_2018_03_27": {
        "Global MG94xREV": 0.0001853324249370404,
        "Nucleotide GTR": 0.0001859331799776591,
        "original name": "083_BRAZIL_RJ_DUQUE_DE_CAXIAS_2018_03_27"
      },
      "089_BRAZIL_RJ_DUQUE_DE_CAXIAS_2018_03_29": {
        "Global MG94xREV": 0.00009452954207780094,
        "Nucleotide GTR": 0.00009475921438819964,
        "original name": "089_BRAZIL_RJ_DUQUE_DE_CAXIAS_2018_03_29"
      },
      "092_BRAZIL_RJ_DUQUE_DE_CAXIAS_2018_03_29": {
        "Global MG94xREV": 0.0001143900862184189,
        "Nucleotide GTR": 0.0001146289885306866,
        "original name": "092_BRAZIL_RJ_DUQUE_DE_CAXIAS_2018_03_29"
      },
      "097_BRAZIL_RJ_DUQUE_DE_CAXIAS_2018_04_02": {
        "Global MG94xREV": 0.0004619478735734136,
        "Nucleotide GTR": 0.000462470537676362,
        "original name": "097_BRAZIL_RJ_DUQUE_DE_CAXIAS_2018_04_02"
      },
      "099_BRAZIL_RJ_DUQUE_DE_CAXIAS_2018_04_02": {
        "Global MG94xREV": 0.0006177938555349468,
        "Nucleotide GTR": 0.000616473498205631,
        "original name": "099_BRAZIL_RJ_DUQUE_DE_CAXIAS_2018_04_02"
      },
      "101_BRAZIL_RJ_DUQUE_DE_CAXIAS_2018_04_02": {
        "Global MG94xREV": 0.0005945510842755949,
        "Nucleotide GTR": 0.0006002831471595681,
        "original name": "101_BRAZIL_RJ_DUQUE_DE_CAXIAS_2018_04_02"
      },
      "114_BRAZIL_RJ_DUQUE_DE_CAXIAS_2018_04_05": {
        "Global MG94xREV": 0.00009515372380479866,
        "Nucleotide GTR": 0.00009529953963638803,
        "original name": "114_BRAZIL_RJ_DUQUE_DE_CAXIAS_2018_04_05"
      },
      "116_BRAZIL_RJ_DUQUE_DE_CAXIAS_2018_04_05": {
        "Global MG94xREV": 0.0001911718523454842,
        "Nucleotide GTR": 0.0001913895455888387,
        "original name": "116_BRAZIL_RJ_DUQUE_DE_CAXIAS_2018_04_05"
      },
      "117_BRAZIL_RJ_DUQUE_DE_CAXIAS_2018_04_05": {
        "Global MG94xREV": 0.0002890488153372943,
        "Nucleotide GTR": 0.0002896288169321067,
        "original name": "117_BRAZIL_RJ_DUQUE_DE_CAXIAS_2018_04_05"
      },
      "120_BRAZIL_RJ_DUQUE_DE_CAXIAS_2018_04_16": {
        "Global MG94xREV": 0.0001857526541189824,
        "Nucleotide GTR": 0.0001864557657315178,
        "original name": "120_BRAZIL_RJ_DUQUE_DE_CAXIAS_2018_04_16"
      },
      "126_BRAZIL_RJ_DUQUE_DE_CAXIAS_2018_04_17": {
        "Global MG94xREV": 0.001416238353867031,
        "Nucleotide GTR": 0.001419547853903304,
        "original name": "126_BRAZIL_RJ_DUQUE_DE_CAXIAS_2018_04_17"
      },
      "128_BRAZIL_RJ_DUQUE_DE_CAXIAS_2018_04_19": {
        "Global MG94xREV": 0.0003107279332604236,
        "Nucleotide GTR": 0.000311471514854433,
        "original name": "128_BRAZIL_RJ_DUQUE_DE_CAXIAS_2018_04_19"
      },
      "130_BRAZIL_RJ_DUQUE_DE_CAXIAS_2018_04_19": {
        "Global MG94xREV": 0.0002793687362717135,
        "Nucleotide GTR": 0.0002806458805943409,
        "original name": "130_BRAZIL_RJ_DUQUE_DE_CAXIAS_2018_04_19"
      },
      "134_BRAZIL_RJ_DUQUE_DE_CAXIAS_2018_04_19": {
        "Global MG94xREV": 0.0003743698220183189,
        "Nucleotide GTR": 0.0003749407349437556,
        "original name": "134_BRAZIL_RJ_DUQUE_DE_CAXIAS_2018_04_19"
      },
      "143_BRAZIL_RJ_DUQUE_DE_CAXIAS_2018_04_30": {
        "Global MG94xREV": 0.0002780675673356018,
        "Nucleotide GTR": 0.0002836485899141093,
        "original name": "143_BRAZIL_RJ_DUQUE_DE_CAXIAS_2018_04_30"
      },
      "149_BRAZIL_RJ_DUQUE_DE_CAXIAS_2018_04_30": {
        "Global MG94xREV": 0.000596793357039716,
        "Nucleotide GTR": 0.000597839251078085,
        "original name": "149_BRAZIL_RJ_DUQUE_DE_CAXIAS_2018_04_30"
      },
      "152_BRAZIL_RJ_DUQUE_DE_CAXIAS_2018_05_03": {
        "Global MG94xREV": 0.0001986081237155837,
        "Nucleotide GTR": 0.0001991623910411941,
        "original name": "152_BRAZIL_RJ_DUQUE_DE_CAXIAS_2018_05_03"
      },
      "155_BRAZIL_RJ_DUQUE_DE_CAXIAS_2018_05_03": {
        "Global MG94xREV": 0.0005744758516950107,
        "Nucleotide GTR": 0.0005712206957322402,
        "original name": "155_BRAZIL_RJ_DUQUE_DE_CAXIAS_2018_05_03"
      },
      "157_BRAZIL_RJ_DUQUE_DE_CAXIAS_2018_05_07": {
        "Global MG94xREV": 0.0004920553050348636,
        "Nucleotide GTR": 0.0004939173233494407,
        "original name": "157_BRAZIL_RJ_DUQUE_DE_CAXIAS_2018_05_07"
      },
      "159_BRAZIL_RJ_DUQUE_DE_CAXIAS_2018_05_07": {
        "Global MG94xREV": 0.0002571197379873038,
        "Nucleotide GTR": 0.000252578195541388,
        "original name": "159_BRAZIL_RJ_DUQUE_DE_CAXIAS_2018_05_07"
      },
      "161_BRAZIL_RJ_DUQUE_DE_CAXIAS_2018_05_07": {
        "Global MG94xREV": 0.0005873784002328077,
        "Nucleotide GTR": 0.0005885468446757895,
        "original name": "161_BRAZIL_RJ_DUQUE_DE_CAXIAS_2018_05_07"
      },
      "165_BRAZIL_RJ_DUQUE_DE_CAXIAS_2018_05_09": {
        "Global MG94xREV": 0.0003214624549736516,
        "Nucleotide GTR": 0.0003223561734357113,
        "original name": "165_BRAZIL_RJ_DUQUE_DE_CAXIAS_2018_05_09"
      },
      "166_BRAZIL_RJ_DUQUE_DE_CAXIAS_2018_05_09": {
        "Global MG94xREV": 0.0002022070895613391,
        "Nucleotide GTR": 0.0002026436482015441,
        "original name": "166_BRAZIL_RJ_DUQUE_DE_CAXIAS_2018_05_09"
      },
      "170_BRAZIL_RJ_DUQUE_DE_CAXIAS_2018_05_14": {
        "Global MG94xREV": 0.0001901996341757842,
        "Nucleotide GTR": 0.0001905370955649243,
        "original name": "170_BRAZIL_RJ_DUQUE_DE_CAXIAS_2018_05_14"
      },
      "174_BRAZIL_RJ_DUQUE_DE_CAXIAS_2018_05_17": {
        "Global MG94xREV": 0.000230881506473613,
        "Nucleotide GTR": 0.0002317054412938833,
        "original name": "174_BRAZIL_RJ_DUQUE_DE_CAXIAS_2018_05_17"
      },
      "181_BRAZIL_RJ_DUQUE_DE_CAXIAS_2018_05_23": {
        "Global MG94xREV": 0.0002736075296802734,
        "Nucleotide GTR": 0.000274025828620167,
        "original name": "181_BRAZIL_RJ_DUQUE_DE_CAXIAS_2018_05_23"
      },
      "KP164568_BRAZIL_BA_FEIRA_DE_SANTANA_2014_08_26": {
        "Global MG94xREV": 0,
        "Nucleotide GTR": 0,
        "original name": "KP164568_BRAZIL_BA_FEIRA_DE_SANTANA_2014_08_26"
      },
      "KP164569_BRAZIL_BA_FEIRA_DE_SANTANA_2014_08_28": {
        "Global MG94xREV": 0.00008962459008429617,
        "Nucleotide GTR": 0.00008981962760417527,
        "original name": "KP164569_BRAZIL_BA_FEIRA_DE_SANTANA_2014_08_28"
      },
      "KP164570_BRAZIL_BA_FEIRA_DE_SANTANA_2014_09_03": {
        "Global MG94xREV": 0,
        "Nucleotide GTR": 0,
        "original name": "KP164570_BRAZIL_BA_FEIRA_DE_SANTANA_2014_09_03"
      },
      "KU940225_BRAZIL_BA_2015_07_15": {
        "Global MG94xREV": 0,
        "Nucleotide GTR": 0,
        "original name": "KU940225_BRAZIL_BA_2015_07_15"
      },
      "KU940226_BRAZIL_BA_2015_08_01": {
        "Global MG94xREV": 0,
        "Nucleotide GTR": 0,
        "original name": "KU940226_BRAZIL_BA_2015_08_01"
      },
      "KY055011_BRAZIL_SE_ARACAJU_2016_02_20": {
        "Global MG94xREV": 0.0006281045313488282,
        "Nucleotide GTR": 0.0006293529026975622,
        "original name": "KY055011_BRAZIL_SE_ARACAJU_2016_02_20"
      },
      "KY124328_BRAZIL_RJ_2016_03_16": {
        "Global MG94xREV": 0.0002690410404031015,
        "Nucleotide GTR": 0.0002695816973086746,
        "original name": "KY124328_BRAZIL_RJ_2016_03_16"
      },
      "KY124329_BRAZIL_RJ_2016_03_16": {
        "Global MG94xREV": 0.0005380676483609544,
        "Nucleotide GTR": 0.0005401032148736282,
        "original name": "KY124329_BRAZIL_RJ_2016_03_16"
      },
      "KY704933_BRAZIL_AL_MACEIO_2016_03_30": {
        "Global MG94xREV": 0.000108802417594879,
        "Nucleotide GTR": 0.0001089255961100226,
        "original name": "KY704933_BRAZIL_AL_MACEIO_2016_03_30"
      },
      "KY704935_BRAZIL_AL_MACEIO_2016_04_01": {
        "Global MG94xREV": 0.0001167078895103419,
        "Nucleotide GTR": 0.000116343673391742,
        "original name": "KY704935_BRAZIL_AL_MACEIO_2016_04_01"
      },
      "KY704938_BRAZIL_AL_MACEIO_2016_04_19": {
        "Global MG94xREV": 0.0003827834149789777,
        "Nucleotide GTR": 0.0003815873692006602,
        "original name": "KY704938_BRAZIL_AL_MACEIO_2016_04_19"
      },
      "KY704939_BRAZIL_AL_MACEIO_2016_04_17": {
        "Global MG94xREV": 0.00009013268213449998,
        "Nucleotide GTR": 0.00009029105742140549,
        "original name": "KY704939_BRAZIL_AL_MACEIO_2016_04_17"
      },
      "KY704942_BRAZIL_AL_MACEIO_2016_04_16": {
        "Global MG94xREV": 0.0006298124439216373,
        "Nucleotide GTR": 0.0006305211680085595,
        "original name": "KY704942_BRAZIL_AL_MACEIO_2016_04_16"
      },
      "KY704943_BRAZIL_AL_MACEIO_2016_04_19": {
        "Global MG94xREV": 0.0004349403184458825,
        "Nucleotide GTR": 0.0004340168096358506,
        "original name": "KY704943_BRAZIL_AL_MACEIO_2016_04_19"
      },
      "KY704944_BRAZIL_AL_MACEIO_2016_04_19": {
        "Global MG94xREV": 0,
        "Nucleotide GTR": 0,
        "original name": "KY704944_BRAZIL_AL_MACEIO_2016_04_19"
      },
      "KY704947_BRAZIL_AL_MACEIO_2016_04_15": {
        "Global MG94xREV": 0.0002057259109965757,
        "Nucleotide GTR": 0.0002055035524440053,
        "original name": "KY704947_BRAZIL_AL_MACEIO_2016_04_15"
      },
      "KY704949_BRAZIL_AL_MACEIO_2016_04_07": {
        "Global MG94xREV": 0.000288690033514122,
        "Nucleotide GTR": 0.0002863372479684938,
        "original name": "KY704949_BRAZIL_AL_MACEIO_2016_04_07"
      },
      "KY704952_BRAZIL_AL_MACEIO_2016_04_07": {
        "Global MG94xREV": 0.0003684479315304199,
        "Nucleotide GTR": 0.0003689810248626251,
        "original name": "KY704952_BRAZIL_AL_MACEIO_2016_04_07"
      },
      "KY704953_BRAZIL_AL_MACEIO_2016_04_09": {
        "Global MG94xREV": 0.000344245292988721,
        "Nucleotide GTR": 0.0003429546746247527,
        "original name": "KY704953_BRAZIL_AL_MACEIO_2016_04_09"
      },
      "KY704954_BRAZIL_PB_JOAO_PESSOA_2016_06_20": {
        "Global MG94xREV": 0.000358681704155832,
        "Nucleotide GTR": 0.0003596781740362405,
        "original name": "KY704954_BRAZIL_PB_JOAO_PESSOA_2016_06_20"
      },
      "KY704955_BRAZIL_PB_JOAO_PESSOA_2016_06_17": {
        "Global MG94xREV": 0.000358736477318795,
        "Nucleotide GTR": 0.0003594544709259571,
        "original name": "KY704955_BRAZIL_PB_JOAO_PESSOA_2016_06_17"
      },
      "MH000700_BRAZIL_PE_RECIFE_2016_02_04": {
        "Global MG94xREV": 0,
        "Nucleotide GTR": 0,
        "original name": "MH000700_BRAZIL_PE_RECIFE_2016_02_04"
      },
      "MH000702_BRAZIL_PE_CARUARU_2016_02_15": {
        "Global MG94xREV": 0.0003589559571049469,
        "Nucleotide GTR": 0.0003595896243108101,
        "original name": "MH000702_BRAZIL_PE_CARUARU_2016_02_15"
      },
      "MH000703_BRAZIL_PE_RECIFE_2016_02_15": {
        "Global MG94xREV": 0,
        "Nucleotide GTR": 0,
        "original name": "MH000703_BRAZIL_PE_RECIFE_2016_02_15"
      },
      "MH000704_BRAZIL_PE_2016_02_19": {
        "Global MG94xREV": 0.00008962878542276551,
        "Nucleotide GTR": 0.0000898473246686905,
        "original name": "MH000704_BRAZIL_PE_2016_02_19"
      },
      "MH000705_BRAZIL_PE_RECIFE_2016_02_25": {
        "Global MG94xREV": 0.00008962025988955904,
        "Nucleotide GTR": 0.00008980237805803553,
        "original name": "MH000705_BRAZIL_PE_RECIFE_2016_02_25"
      },
      "MH000706_BRAZIL_PE_RECIFE_2016_02_18": {
        "Global MG94xREV": 0.00008962566303163972,
        "Nucleotide GTR": 0.00008984399805410411,
        "original name": "MH000706_BRAZIL_PE_RECIFE_2016_02_18"
      },
      "MH823663_BRAZIL_MT_CUIABA_2017_01_05": {
        "Global MG94xREV": 0,
        "Nucleotide GTR": 0,
        "original name": "MH823663_BRAZIL_MT_CUIABA_2017_01_05"
      },
      "MH823664_BRAZIL_MT_CUIABA_2017_03_16": {
        "Global MG94xREV": 0.00008960064714698559,
        "Nucleotide GTR": 0.00008981777128124343,
        "original name": "MH823664_BRAZIL_MT_CUIABA_2017_03_16"
      },
      "MH823665_BRAZIL_MT_CUIABA_2017_03_16": {
        "Global MG94xREV": 0.0002688364243099059,
        "Nucleotide GTR": 0.0002694798798416143,
        "original name": "MH823665_BRAZIL_MT_CUIABA_2017_03_16"
      },
      "MH823666_BRAZIL_MT_CUIABA_2017_03_01": {
        "Global MG94xREV": 0,
        "Nucleotide GTR": 0,
        "original name": "MH823666_BRAZIL_MT_CUIABA_2017_03_01"
      },
      "MH823667_BRAZIL_MT_CUIABA_2017_03_01": {
        "Global MG94xREV": 0,
        "Nucleotide GTR": 0,
        "original name": "MH823667_BRAZIL_MT_CUIABA_2017_03_01"
      },
      "MH823668_BRAZIL_MT_CUIABA_2017_01_05": {
        "Global MG94xREV": 0.0002689346466181372,
        "Nucleotide GTR": 0.0002695794717556205,
        "original name": "MH823668_BRAZIL_MT_CUIABA_2017_01_05"
      },
      "MK121892_BRAZIL_AM_MANAUS_2015_07_15": {
        "Global MG94xREV": 0,
        "Nucleotide GTR": 0,
        "original name": "MK121892_BRAZIL_AM_MANAUS_2015_07_15"
      },
      "MK121893_BRAZIL_AM_MANAUS_2015_07_15": {
        "Global MG94xREV": 0.0002992576184551512,
        "Nucleotide GTR": 0.0002997866422360529,
        "original name": "MK121893_BRAZIL_AM_MANAUS_2015_07_15"
      },
      "MK121894_BRAZIL_AM_MANAUS_2016_01_31": {
        "Global MG94xREV": 0.0004268043684186731,
        "Nucleotide GTR": 0.000427821863426898,
        "original name": "MK121894_BRAZIL_AM_MANAUS_2016_01_31"
      },
      "MK121895_BRAZIL_AM_MANAUS_2017_03_20": {
        "Global MG94xREV": 0.0005985135275305326,
        "Nucleotide GTR": 0.0005997042105958278,
        "original name": "MK121895_BRAZIL_AM_MANAUS_2017_03_20"
      },
      "MK121896_BRAZIL_RR_BOA_VISTA_2017_03_03": {
        "Global MG94xREV": 0.0004985588397281368,
        "Nucleotide GTR": 0.0004997456593620537,
        "original name": "MK121896_BRAZIL_RR_BOA_VISTA_2017_03_03"
      },
      "MK121897_BRAZIL_RR_BONFIM_2017_02_20": {
        "Global MG94xREV": 0.0001639337288866361,
        "Nucleotide GTR": 0.0001643908766188807,
        "original name": "MK121897_BRAZIL_RR_BONFIM_2017_02_20"
      },
      "MK121898_BRAZIL_RR_BOA_VISTA_2017_02_22": {
        "Global MG94xREV": 0,
        "Nucleotide GTR": 0,
        "original name": "MK121898_BRAZIL_RR_BOA_VISTA_2017_02_22"
      },
      "MK121899_BRAZIL_RR_BOA_VISTA_2017_03_17": {
        "Global MG94xREV": 0,
        "Nucleotide GTR": 0,
        "original name": "MK121899_BRAZIL_RR_BOA_VISTA_2017_03_17"
      },
      "MK121900_BRAZIL_RR_IRACEMA_2017_03_17": {
        "Global MG94xREV": 0.0003046483223654526,
        "Nucleotide GTR": 0.0003054934982907895,
        "original name": "MK121900_BRAZIL_RR_IRACEMA_2017_03_17"
      },
      "MK121901_BRAZIL_RR_BOA_VISTA_2017_03_17": {
        "Global MG94xREV": 0,
        "Nucleotide GTR": 0,
        "original name": "MK121901_BRAZIL_RR_BOA_VISTA_2017_03_17"
      },
      "MK121902_BRAZIL_RR_BOA_VISTA_2017_03_17": {
        "Global MG94xREV": 0.0004000688727985667,
        "Nucleotide GTR": 0.0004010238929686553,
        "original name": "MK121902_BRAZIL_RR_BOA_VISTA_2017_03_17"
      },
      "MK121903_BRAZIL_RR_BOA_VISTA_2017_03_15": {
        "Global MG94xREV": 0.0003618358700812618,
        "Nucleotide GTR": 0.0003627003882033571,
        "original name": "MK121903_BRAZIL_RR_BOA_VISTA_2017_03_15"
      },
      "MK121904_BRAZIL_RR_BOA_VISTA_2017_03_02": {
        "Global MG94xREV": 0,
        "Nucleotide GTR": 0,
        "original name": "MK121904_BRAZIL_RR_BOA_VISTA_2017_03_02"
      },
      "MK121905_BRAZIL_RR_BOA_VISTA_2017_03_02": {
        "Global MG94xREV": 0,
        "Nucleotide GTR": 0,
        "original name": "MK121905_BRAZIL_RR_BOA_VISTA_2017_03_02"
      },
      "MK121906_BRAZIL_RR_BOA_VISTA_2017_02_27": {
        "Global MG94xREV": 0.00009344816217283967,
        "Nucleotide GTR": 0.00009359089257008454,
        "original name": "MK121906_BRAZIL_RR_BOA_VISTA_2017_02_27"
      },
      "MK121907_BRAZIL_RR_BOA_VISTA_2017_02_27": {
        "Global MG94xREV": 0,
        "Nucleotide GTR": 0,
        "original name": "MK121907_BRAZIL_RR_BOA_VISTA_2017_02_27"
      },
      "MK121908_BRAZIL_RR_BOA_VISTA_2017_03_05": {
        "Global MG94xREV": 0.0003517150028279657,
        "Nucleotide GTR": 0.0003524190042699858,
        "original name": "MK121908_BRAZIL_RR_BOA_VISTA_2017_03_05"
      },
      "MK156053_BRAZIL_BA_2018_09_21": {
        "Global MG94xREV": 0.0001661321182236765,
        "Nucleotide GTR": 0.0001824635018744086,
        "original name": "MK156053_BRAZIL_BA_2018_09_21"
      },
      "MK156054_BRAZIL_BA_2018_09_21": {
        "Global MG94xREV": 0,
        "Nucleotide GTR": 0,
        "original name": "MK156054_BRAZIL_BA_2018_09_21"
      },
      "MK156055_BRAZIL_BA_2018_09_21": {
        "Global MG94xREV": 0,
        "Nucleotide GTR": 0,
        "original name": "MK156055_BRAZIL_BA_2018_09_21"
      },
      "MK156056_BRAZIL_BA_2018_09_21": {
        "Global MG94xREV": 0.0001600395046926013,
        "Nucleotide GTR": 0.0001600288373714166,
        "original name": "MK156056_BRAZIL_BA_2018_09_21"
      },
      "MK156058_BRAZIL_BA_2018_09_21": {
        "Global MG94xREV": 0.0002117804439519745,
        "Nucleotide GTR": 0.0002117689283501181,
        "original name": "MK156058_BRAZIL_BA_2018_09_21"
      },
      "MK156059_BRAZIL_BA_2018_09_21": {
        "Global MG94xREV": 0,
        "Nucleotide GTR": 0,
        "original name": "MK156059_BRAZIL_BA_2018_09_21"
      },
      "MK156060_BRAZIL_BA_2018_09_26": {
        "Global MG94xREV": 0.0001212969746476923,
        "Nucleotide GTR": 0.0001263795716323707,
        "original name": "MK156060_BRAZIL_BA_2018_09_26"
      },
      "MK156061_BRAZIL_BA_2018_09_26": {
        "Global MG94xREV": 0.0001056415615940383,
        "Nucleotide GTR": 0.0001058291554409217,
        "original name": "MK156061_BRAZIL_BA_2018_09_26"
      },
      "MK156062_BRAZIL_BA_2018_09_26": {
        "Global MG94xREV": 0,
        "Nucleotide GTR": 0,
        "original name": "MK156062_BRAZIL_BA_2018_09_26"
      },
      "MK156063_BRAZIL_BA_2018_09_26": {
        "Global MG94xREV": 0,
        "Nucleotide GTR": 0,
        "original name": "MK156063_BRAZIL_BA_2018_09_26"
      },
      "MK156064_BRAZIL_BA_2018_09_26": {
        "Global MG94xREV": 0,
        "Nucleotide GTR": 0,
        "original name": "MK156064_BRAZIL_BA_2018_09_26"
      },
      "MK244632_BRAZIL_RJ_2016_04_05": {
        "Global MG94xREV": 0.0004100199981352868,
        "Nucleotide GTR": 0.0004101348925210701,
        "original name": "MK244632_BRAZIL_RJ_2016_04_05"
      },
      "MK244633_BRAZIL_RJ_2016_05_06": {
        "Global MG94xREV": 0.0003430050509226961,
        "Nucleotide GTR": 0.0003426261993164077,
        "original name": "MK244633_BRAZIL_RJ_2016_05_06"
      },
      "MK244634_BRAZIL_RJ_2016_04_27": {
        "Global MG94xREV": 0.0004393140871979079,
        "Nucleotide GTR": 0.0004374972991347609,
        "original name": "MK244634_BRAZIL_RJ_2016_04_27"
      },
      "MK244635_BRAZIL_RJ_2016_02_19": {
        "Global MG94xREV": 0.000258672935119888,
        "Nucleotide GTR": 0.0002596532736959103,
        "original name": "MK244635_BRAZIL_RJ_2016_02_19"
      },
      "MK244636_BRAZIL_RJ_2016_05_02": {
        "Global MG94xREV": 0.0003114928602769147,
        "Nucleotide GTR": 0.0003115877716925002,
        "original name": "MK244636_BRAZIL_RJ_2016_05_02"
      },
      "MK244637_BRAZIL_RJ_2016_05_10": {
        "Global MG94xREV": 0.0007010583763876111,
        "Nucleotide GTR": 0.0006984176475497792,
        "original name": "MK244637_BRAZIL_RJ_2016_05_10"
      },
      "MK244638_BRAZIL_RJ_MESQUITA_2016_04_05": {
        "Global MG94xREV": 0.0001110674866845566,
        "Nucleotide GTR": 0.0001111119202228717,
        "original name": "MK244638_BRAZIL_RJ_MESQUITA_2016_04_05"
      },
      "MK244640_BRAZIL_RJ_SAO_GONCALO_2017_03_07": {
        "Global MG94xREV": 0.0005393149701074466,
        "Nucleotide GTR": 0.0005387084726535697,
        "original name": "MK244640_BRAZIL_RJ_SAO_GONCALO_2017_03_07"
      },
      "MK244641_BRAZIL_RJ_NITEROI_2017_03_09": {
        "Global MG94xREV": 0.0001216473498540871,
        "Nucleotide GTR": 0.0001218330577313967,
        "original name": "MK244641_BRAZIL_RJ_NITEROI_2017_03_09"
      },
      "MK244642_BRAZIL_RJ_SAO_JOAO_DE_MERITI_2018_02_18": {
        "Global MG94xREV": 0.0001119089745999107,
        "Nucleotide GTR": 0.0001121515577527909,
        "original name": "MK244642_BRAZIL_RJ_SAO_JOAO_DE_MERITI_2018_02_18"
      },
      "MK244643_BRAZIL_RJ_NITEROI_2018_03_28": {
        "Global MG94xREV": 0.0001700291537909629,
        "Nucleotide GTR": 0.0001704366913220902,
        "original name": "MK244643_BRAZIL_RJ_NITEROI_2018_03_28"
      },
      "MK244644_BRAZIL_RJ_NITEROI_2018_03_26": {
        "Global MG94xREV": 0.0003471585160391426,
        "Nucleotide GTR": 0.0003481226583305318,
        "original name": "MK244644_BRAZIL_RJ_NITEROI_2018_03_26"
      },
      "MK244645_BRAZIL_RJ_NITEROI_2018_03_28": {
        "Global MG94xREV": 0.0001230905623759299,
        "Nucleotide GTR": 0.0001233074492524503,
        "original name": "MK244645_BRAZIL_RJ_NITEROI_2018_03_28"
      },
      "MK244646_BRAZIL_RJ_NITEROI_2018_03_28": {
        "Global MG94xREV": 0,
        "Nucleotide GTR": 0,
        "original name": "MK244646_BRAZIL_RJ_NITEROI_2018_03_28"
      },
      "MK244647_BRAZIL_RJ_NITEROI_2018_03_27": {
        "Global MG94xREV": 0.0004277771658907363,
        "Nucleotide GTR": 0.0004286315228974077,
        "original name": "MK244647_BRAZIL_RJ_NITEROI_2018_03_27"
      },
      "MK244648_BRAZIL_RJ_NITEROI_2018_04_04": {
        "Global MG94xREV": 0.0005349739391882928,
        "Nucleotide GTR": 0.0005359116725338652,
        "original name": "MK244648_BRAZIL_RJ_NITEROI_2018_04_04"
      },
      "MK244649_BRAZIL_RJ_NITEROI_2018_04_03": {
        "Global MG94xREV": 0.0008511694811961643,
        "Nucleotide GTR": 0.0008529782265635661,
        "original name": "MK244649_BRAZIL_RJ_NITEROI_2018_04_03"
      },
      "MK244650_BRAZIL_RJ_NITEROI_2018_04_03": {
        "Global MG94xREV": 0,
        "Nucleotide GTR": 0,
        "original name": "MK244650_BRAZIL_RJ_NITEROI_2018_04_03"
      },
      "MK244651_BRAZIL_RJ_NITEROI_2018_04_05": {
        "Global MG94xREV": 0.0004878550354321339,
        "Nucleotide GTR": 0.0004887128488867871,
        "original name": "MK244651_BRAZIL_RJ_NITEROI_2018_04_05"
      },
      "MK244652_BRAZIL_RJ_NITEROI_2018_04_05": {
        "Global MG94xREV": 0.0004783860485790365,
        "Nucleotide GTR": 0.0004795241423893723,
        "original name": "MK244652_BRAZIL_RJ_NITEROI_2018_04_05"
      },
      "MK244653_BRAZIL_RJ_NITEROI_2018_03_06": {
        "Global MG94xREV": 0,
        "Nucleotide GTR": 0,
        "original name": "MK244653_BRAZIL_RJ_NITEROI_2018_03_06"
      },
      "MK244654_BRAZIL_RJ_NITEROI_2018_03_06": {
        "Global MG94xREV": 0.000315278754761426,
        "Nucleotide GTR": 0.0003156380198515976,
        "original name": "MK244654_BRAZIL_RJ_NITEROI_2018_03_06"
      },
      "MK244655_BRAZIL_RJ_NITEROI_2018_03_06": {
        "Global MG94xREV": 0.0002555915987513343,
        "Nucleotide GTR": 0.0002557838386463142,
        "original name": "MK244655_BRAZIL_RJ_NITEROI_2018_03_06"
      },
      "MK244656_BRAZIL_RJ_NITEROI_2018_04_06": {
        "Global MG94xREV": 0.0001422782875857301,
        "Nucleotide GTR": 0.0001423828084607313,
        "original name": "MK244656_BRAZIL_RJ_NITEROI_2018_04_06"
      },
      "MK518395_BRAZIL_MA_2017_03_16": {
        "Global MG94xREV": 0.0004485576288240076,
        "Nucleotide GTR": 0.0004493470397087106,
        "original name": "MK518395_BRAZIL_MA_2017_03_16"
      },
      "MK752951_BRAZIL_BA_ITAMARAJU_2017_07_27": {
        "Global MG94xREV": 0.0007168019593655566,
        "Nucleotide GTR": 0.0007030017403667971,
        "original name": "MK752951_BRAZIL_BA_ITAMARAJU_2017_07_27"
      },
      "MK752954_BRAZIL_BA_ITAMARAJU_2017_06_22": {
        "Global MG94xREV": 0.0003720826114792621,
        "Nucleotide GTR": 0.0003723310777194155,
        "original name": "MK752954_BRAZIL_BA_ITAMARAJU_2017_06_22"
      },
      "MK752956_BRAZIL_BA_IPECAETA_2017_08_30": {
        "Global MG94xREV": 0.0006297430272701104,
        "Nucleotide GTR": 0.0006302983481895125,
        "original name": "MK752956_BRAZIL_BA_IPECAETA_2017_08_30"
      },
      "MK993755_BRAZIL_RN_NATAL_2016_01_14": {
        "Global MG94xREV": 0.0004485693444101627,
        "Nucleotide GTR": 0.0004493585810812668,
        "original name": "MK993755_BRAZIL_RN_NATAL_2016_01_14"
      },
      "MK993757_BRAZIL_RN_NATAL_2016_01_13": {
        "Global MG94xREV": 0,
        "Nucleotide GTR": 0,
        "original name": "MK993757_BRAZIL_RN_NATAL_2016_01_13"
      },
      "MN783352_BRAZIL_BA_FEIRA_DE_SANTANA_2016_04_01": {
        "Global MG94xREV": 0.0004485925314060499,
        "Nucleotide GTR": 0.0004494881608475057,
        "original name": "MN783352_BRAZIL_BA_FEIRA_DE_SANTANA_2016_04_01"
      },
      "MN783353_BRAZIL_BA_FEIRA_DE_SANTANA_2016_10_13": {
        "Global MG94xREV": 0.0004485841893717862,
        "Nucleotide GTR": 0.0004492662183139594,
        "original name": "MN783353_BRAZIL_BA_FEIRA_DE_SANTANA_2016_10_13"
      },
      "MT349960_BRAZIL_MT_SINOP_2018_02_07": {
        "Global MG94xREV": 0.001583698472641705,
        "Nucleotide GTR": 0.001561772202711207,
        "original name": "MT349960_BRAZIL_MT_SINOP_2018_02_07"
      },
      "MT526900_BRAZIL_PA_2017_01_24": {
        "Global MG94xREV": 0.0003588070138059878,
        "Nucleotide GTR": 0.0003593532586482274,
        "original name": "MT526900_BRAZIL_PA_2017_01_24"
      },
      "MT526901_BRAZIL_PA_2017_01_25": {
        "Global MG94xREV": 0.00008965919310611628,
        "Nucleotide GTR": 0.00008981872431596756,
        "original name": "MT526901_BRAZIL_PA_2017_01_25"
      },
      "MT526902_BRAZIL_PA_2017_01_25": {
        "Global MG94xREV": 0.00008965364371021227,
        "Nucleotide GTR": 0.00008984717683821425,
        "original name": "MT526902_BRAZIL_PA_2017_01_25"
      },
      "MT526903_BRAZIL_PA_2017_01_26": {
        "Global MG94xREV": 0.00008964343571029141,
        "Nucleotide GTR": 0.00008983695485620612,
        "original name": "MT526903_BRAZIL_PA_2017_01_26"
      },
      "MT526904_BRAZIL_PA_2017_01_26": {
        "Global MG94xREV": 0,
        "Nucleotide GTR": 0,
        "original name": "MT526904_BRAZIL_PA_2017_01_26"
      },
      "MT877206_BRAZIL_CE_2017_03_30": {
        "Global MG94xREV": 0.0006915328381028424,
        "Nucleotide GTR": 0.0006917111273289436,
        "original name": "MT877206_BRAZIL_CE_2017_03_30"
      },
      "MT877207_BRAZIL_CE_2017_03_19": {
        "Global MG94xREV": 0.0008901089792150918,
        "Nucleotide GTR": 0.0008918664464457265,
        "original name": "MT877207_BRAZIL_CE_2017_03_19"
      },
      "MT877208_BRAZIL_CE_2017_03_22": {
        "Global MG94xREV": 0.0002756589416785096,
        "Nucleotide GTR": 0.0002872603800167757,
        "original name": "MT877208_BRAZIL_CE_2017_03_22"
      },
      "MT877209_BRAZIL_CE_2017_04_16": {
        "Global MG94xREV": 0.0001309464026812186,
        "Nucleotide GTR": 0.0001313129840272523,
        "original name": "MT877209_BRAZIL_CE_2017_04_16"
      },
      "MT877210_BRAZIL_CE_2017_04_14": {
        "Global MG94xREV": 0.000688782256265031,
        "Nucleotide GTR": 0.0007441295107637542,
        "original name": "MT877210_BRAZIL_CE_2017_04_14"
      },
      "MT877211_BRAZIL_CE_2017_06_03": {
        "Global MG94xREV": 0,
        "Nucleotide GTR": 0,
        "original name": "MT877211_BRAZIL_CE_2017_06_03"
      },
      "Node100": {
        "Global MG94xREV": 0.0001015501781325672,
        "Nucleotide GTR": 0.00010183659163825
      },
      "Node108": {
        "Global MG94xREV": 0.0002256093686514433,
        "Nucleotide GTR": 0.0002347074684330797
      },
      "Node113": {
        "Global MG94xREV": 0.0004484388116699904,
        "Nucleotide GTR": 0.0004494006837759852
      },
      "Node114": {
        "Global MG94xREV": 0.00008975024600538087,
        "Nucleotide GTR": 0.00008988697995500301
      },
      "Node115": {
        "Global MG94xREV": 0.00005573179398930957,
        "Nucleotide GTR": 0.00003194554044507211
      },
      "Node116": {
        "Global MG94xREV": 0.0001236821717321637,
        "Nucleotide GTR": 0.0001477824263338196
      },
      "Node118": {
        "Global MG94xREV": 0.0001791944399367046,
        "Nucleotide GTR": 0.0001796973643794782
      },
      "Node120": {
        "Global MG94xREV": 0.0004595215124988468,
        "Nucleotide GTR": 0.0004603294888663046
      },
      "Node121": {
        "Global MG94xREV": 0.0002757715690253815,
        "Nucleotide GTR": 0.0002761926625145576
      },
      "Node125": {
        "Global MG94xREV": 0.000459355245661569,
        "Nucleotide GTR": 0.00046016325183323
      },
      "Node130": {
        "Global MG94xREV": 0.00009342702817241296,
        "Nucleotide GTR": 0.00009359371206675254
      },
      "Node133": {
        "Global MG94xREV": 0.0001184597182108214,
        "Nucleotide GTR": 0.0001187930373434325
      },
      "Node138": {
        "Global MG94xREV": 0.00009956596407188405,
        "Nucleotide GTR": 0.00009984814108071797
      },
      "Node139": {
        "Global MG94xREV": 0.00009964519317243788,
        "Nucleotide GTR": 0.00009988691008263527
      },
      "Node14": {
        "Global MG94xREV": 0.000271549993788585,
        "Nucleotide GTR": 0.0002723062230160233
      },
      "Node146": {
        "Global MG94xREV": 0.00008976959695210495,
        "Nucleotide GTR": 0.00008984762158670668
      },
      "Node147": {
        "Global MG94xREV": 0.0004244644706290724,
        "Nucleotide GTR": 0.0004257414773476434
      },
      "Node148": {
        "Global MG94xREV": 0.0002127542638597168,
        "Nucleotide GTR": 0.0002132146356389366
      },
      "Node149": {
        "Global MG94xREV": 0.0001823716238312141,
        "Nucleotide GTR": 0.0001828104922504647
      },
      "Node16": {
        "Global MG94xREV": 0.00009056976955059913,
        "Nucleotide GTR": 0.00009079009164484822
      },
      "Node164": {
        "Global MG94xREV": 0.0002695044412970708,
        "Nucleotide GTR": 0.0002697054847402404
      },
      "Node165": {
        "Global MG94xREV": 0.0003585644153791712,
        "Nucleotide GTR": 0.0003594203116458902
      },
      "Node166": {
        "Global MG94xREV": 0.00008964447234977648,
        "Nucleotide GTR": 0.00008980481336172203
      },
      "Node167": {
        "Global MG94xREV": 0.00008964370179263191,
        "Nucleotide GTR": 0.00008982620364970001
      },
      "Node17": {
        "Global MG94xREV": 0.0001135692585346187,
        "Nucleotide GTR": 0.0001139982396040852
      },
      "Node18": {
        "Global MG94xREV": 0.0001139266616204358,
        "Nucleotide GTR": 0.0001142479606136517
      },
      "Node182": {
        "Global MG94xREV": 0.0002691081522901368,
        "Nucleotide GTR": 0.0002695839002431129
      },
      "Node185": {
        "Global MG94xREV": 0.000179181154206931,
        "Nucleotide GTR": 0.0001795683741075569
      },
      "Node186": {
        "Global MG94xREV": 0.0003589620824939743,
        "Nucleotide GTR": 0.0003595082753607542
      },
      "Node191": {
        "Global MG94xREV": 0.000237864175940062,
        "Nucleotide GTR": 0.0002384351703740364
      },
      "Node194": {
        "Global MG94xREV": 0.0001653314389861715,
        "Nucleotide GTR": 0.0001551988307373082
      },
      "Node195": {
        "Global MG94xREV": 0.0005228267693481906,
        "Nucleotide GTR": 0.0005331809327381762
      },
      "Node201": {
        "Global MG94xREV": 0.0001792264198124724,
        "Nucleotide GTR": 0.0001796578127262831
      },
      "Node203": {
        "Global MG94xREV": 0.00008965889370643534,
        "Nucleotide GTR": 0.0000898413930977362
      },
      "Node204": {
        "Global MG94xREV": 0.0004485343430980698,
        "Nucleotide GTR": 0.0004493233070184954
      },
      "Node207": {
        "Global MG94xREV": 0.0001834683375988987,
        "Nucleotide GTR": 0.0001840246570493759
      },
      "Node209": {
        "Global MG94xREV": 0.00009274264141410118,
        "Nucleotide GTR": 0.00009300493262297424
      },
      "Node221": {
        "Global MG94xREV": 0.0001804966133921993,
        "Nucleotide GTR": 0.0001807083233478977
      },
      "Node226": {
        "Global MG94xREV": 0.0005381803498898649,
        "Nucleotide GTR": 0.0005394606539056301
      },
      "Node227": {
        "Global MG94xREV": 0.0002689985997948892,
        "Nucleotide GTR": 0.0002695784269315646
      },
      "Node234": {
        "Global MG94xREV": 0.0001793222091653652,
        "Nucleotide GTR": 0.0001796406387893567
      },
      "Node240": {
        "Global MG94xREV": 0.0004482702354594188,
        "Nucleotide GTR": 0.0004492303608849385
      },
      "Node241": {
        "Global MG94xREV": 0.0003587780999671885,
        "Nucleotide GTR": 0.0003594959642761608
      },
      "Node245": {
        "Global MG94xREV": 0.00008966205194206358,
        "Nucleotide GTR": 0.00008982244987927566
      },
      "Node259": {
        "Global MG94xREV": 0.0005413393508380695,
        "Nucleotide GTR": 0.0005426262876626168
      },
      "Node260": {
        "Global MG94xREV": 0.0001804209272555612,
        "Nucleotide GTR": 0.0001807848304032549
      },
      "Node263": {
        "Global MG94xREV": 0.000338754221889194,
        "Nucleotide GTR": 0.0003395645407321902
      },
      "Node267": {
        "Global MG94xREV": 0.0003191489364606024,
        "Nucleotide GTR": 0.0003197882516485309
      },
      "Node273": {
        "Global MG94xREV": 0.0003090124092349081,
        "Nucleotide GTR": 0.0003092248781243925
      },
      "Node281": {
        "Global MG94xREV": 0.0001227939425838201,
        "Nucleotide GTR": 0.0001243731585600883
      },
      "Node30": {
        "Global MG94xREV": 0.0005378334943618238,
        "Nucleotide GTR": 0.0005393189282207924
      },
      "Node31": {
        "Global MG94xREV": 0.00008968292626146033,
        "Nucleotide GTR": 0.00008990207390712815
      },
      "Node39": {
        "Global MG94xREV": 0.0005071113044040481,
        "Nucleotide GTR": 0.0005034951908418025
      },
      "Node42": {
        "Global MG94xREV": 0.0002310678630415383,
        "Nucleotide GTR": 0.0002310649317466721
      },
      "Node49": {
        "Global MG94xREV": 0.0003586881019866571,
        "Nucleotide GTR": 0.0003593214844763735
      },
      "Node54": {
        "Global MG94xREV": 0.0006397995376685884,
        "Nucleotide GTR": 0.0006405181878229986
      },
      "Node6": {
        "Global MG94xREV": 0.0004367886853180798,
        "Nucleotide GTR": 0.0004346440864838648
      },
      "Node60": {
        "Global MG94xREV": 0.0004662759285453412,
        "Nucleotide GTR": 0.0004668034784449459
      },
      "Node66": {
        "Global MG94xREV": 0.0004866655176809565,
        "Nucleotide GTR": 0.0004878231804460235
      },
      "Node67": {
        "Global MG94xREV": 0.0002434380459896905,
        "Nucleotide GTR": 0.0002439628394679025
      },
      "Node74": {
        "Global MG94xREV": 0.0001894892233645883,
        "Nucleotide GTR": 0.0001900192512140199
      },
      "Node76": {
        "Global MG94xREV": 0.0001456670195059856,
        "Nucleotide GTR": 0.0001458934251468846
      },
      "Node8": {
        "Global MG94xREV": 0.0001010431377745011,
        "Nucleotide GTR": 0.0001045055047194786
      },
      "Node80": {
        "Global MG94xREV": 0.0001142065218830327,
        "Nucleotide GTR": 0.0001146368262552955
      },
      "Node84": {
        "Global MG94xREV": 0.00009023539397549896,
        "Nucleotide GTR": 0.00009045491752306269
      },
      "Node86": {
        "Global MG94xREV": 0.00009046016153965346,
        "Nucleotide GTR": 0.00009064457918869816
      },
      "Node9": {
        "Global MG94xREV": 0.0001792765725171369,
        "Nucleotide GTR": 0.0001796374839188379
      },
      "Node92": {
        "Global MG94xREV": 0.0006187938188642329,
        "Nucleotide GTR": 0.000612018108924279
      },
      "Node95": {
        "Global MG94xREV": 0.0001519467214551568,
        "Nucleotide GTR": 0.0001303486358124603
      },
      "Node96": {
        "Global MG94xREV": 0.0002106862588127145,
        "Nucleotide GTR": 0.0002190966238650019
      },
      "Node98": {
        "Global MG94xREV": 0.0001174352786405865,
        "Nucleotide GTR": 0.0001181003027591163
      },
      "Node99": {
        "Global MG94xREV": 0.0001184211397118589,
        "Nucleotide GTR": 0.0001192912792939513
      },
      "OM128431_BRAZIL_RJ_2018_06_06": {
        "Global MG94xREV": 0.0001792867952882803,
        "Nucleotide GTR": 0.0001796753753278615,
        "original name": "OM128431_BRAZIL_RJ_2018_06_06"
      },
      "OM128432_BRAZIL_RJ_2018_03_26": {
        "Global MG94xREV": 0.0002233750974174378,
        "Nucleotide GTR": 0.0002283916780689637,
        "original name": "OM128432_BRAZIL_RJ_2018_03_26"
      },
      "OM128433_BRAZIL_RJ_2018_06_06": {
        "Global MG94xREV": 0.00008971648324571508,
        "Nucleotide GTR": 0.00008997017134808646,
        "original name": "OM128433_BRAZIL_RJ_2018_06_06"
      },
      "OM128434_BRAZIL_RJ_2018_06_07": {
        "Global MG94xREV": 0.0001795080419902882,
        "Nucleotide GTR": 0.0001798702719715909,
        "original name": "OM128434_BRAZIL_RJ_2018_06_07"
      },
      "OM128435_BRAZIL_RJ_2018_03_19": {
        "Global MG94xREV": 0.0005252939567966696,
        "Nucleotide GTR": 0.0005249075957796657,
        "original name": "OM128435_BRAZIL_RJ_2018_03_19"
      },
      "OM128436_BRAZIL_RJ_2018_06_05": {
        "Global MG94xREV": 0.0002689675074811353,
        "Nucleotide GTR": 0.0002696124783132682,
        "original name": "OM128436_BRAZIL_RJ_2018_06_05"
      },
      "OM128437_BRAZIL_RJ_2018_06_07": {
        "Global MG94xREV": 0.00008963250253451614,
        "Nucleotide GTR": 0.00008985073755485858,
        "original name": "OM128437_BRAZIL_RJ_2018_06_07"
      },
      "OM128438_BRAZIL_RJ_2016_04_29": {
        "Global MG94xREV": 0.0006117328479761053,
        "Nucleotide GTR": 0.0006134212680414081,
        "original name": "OM128438_BRAZIL_RJ_2016_04_29"
      },
      "OM128439_BRAZIL_RJ_2016_04_06": {
        "Global MG94xREV": 0.000453509634314645,
        "Nucleotide GTR": 0.0004544153987863815,
        "original name": "OM128439_BRAZIL_RJ_2016_04_06"
      },
      "OM128440_BRAZIL_RJ_2018_03_20": {
        "Global MG94xREV": 0,
        "Nucleotide GTR": 0,
        "original name": "OM128440_BRAZIL_RJ_2018_03_20"
      }
    },
    "attributes": {
      "Global MG94xREV": {
        "attribute type": "branch length",
        "display order": 1
      },
      "Nucleotide GTR": {
        "attribute type": "branch length",
        "display order": 0
      },
      "original name": {
        "attribute type": "node label",
        "display order": -1
      }
    }
  },
  "data partitions": {
    "0": {
      "coverage": [
        [
          0,
          1,
          2,
          3,
          4,
          5,
          6,
          7,
          8,
          9,
          10,
          11,
          12,
          13,
          14,
          15,
          16,
          17,
          18,
          19,
          20,
          21,
          22,
          23,
          24,
          25,
          26,
          27,
          28,
          29,
          30,
          31,
          32,
          33,
          34,
          35,
          36,
          37,
          38,
          39,
          40,
          41,
          42,
          43,
          44,
          45,
          46,
          47,
          48,
          49,
          50,
          51,
          52,
          53,
          54,
          55,
          56,
          57,
          58,
          59,
          60,
          61,
          62,
          63,
          64,
          65,
          66,
          67,
          68,
          69,
          70,
          71,
          72,
          73,
          74,
          75,
          76,
          77,
          78,
          79,
          80,
          81,
          82,
          83,
          84,
          85,
          86,
          87,
          88,
          89,
          90,
          91,
          92,
          93,
          94,
          95,
          96,
          97,
          98,
          99,
          100,
          101,
          102,
          103,
          104,
          105,
          106,
          107,
          108,
          109,
          110,
          111,
          112,
          113,
          114,
          115,
          116,
          117,
          118,
          119,
          120,
          121,
          122,
          123,
          124,
          125,
          126,
          127,
          128,
          129,
          130,
          131,
          132,
          133,
          134,
          135,
          136,
          137,
          138,
          139,
          140,
          141,
          142,
          143,
          144,
          145,
          146,
          147,
          148,
          149,
          150,
          151,
          152,
          153,
          154,
          155,
          156,
          157,
          158,
          159,
          160,
          161,
          162,
          163,
          164,
          165,
          166,
          167,
          168,
          169,
          170,
          171,
          172,
          173,
          174,
          175,
          176,
          177,
          178,
          179,
          180,
          181,
          182,
          183,
          184,
          185,
          186,
          187,
          188,
          189,
          190,
          191,
          192,
          193,
          194,
          195,
          196,
          197,
          198,
          199,
          200,
          201,
          202,
          203,
          204,
          205,
          206,
          207,
          208,
          209,
          210,
          211,
          212,
          213,
          214,
          215,
          216,
          217,
          218,
          219,
          220,
          221,
          222,
          223,
          224,
          225,
          226,
          227,
          228,
          229,
          230,
          231,
          232,
          233,
          234,
          235,
          236,
          237,
          238,
          239,
          240,
          241,
          242,
          243,
          244,
          245,
          246,
          247,
          248,
          249,
          250,
          251,
          252,
          253,
          254,
          255,
          256,
          257,
          258,
          259,
          260,
          261,
          262,
          263,
          264,
          265,
          266,
          267,
          268,
          269,
          270,
          271,
          272,
          273,
          274,
          275,
          276,
          277,
          278,
          279,
          280,
          281,
          282,
          283,
          284,
          285,
          286,
          287,
          288,
          289,
          290,
          291,
          292,
          293,
          294,
          295,
          296,
          297,
          298,
          299,
          300,
          301,
          302,
          303,
          304,
          305,
          306,
          307,
          308,
          309,
          310,
          311,
          312,
          313,
          314,
          315,
          316,
          317,
          318,
          319,
          320,
          321,
          322,
          323,
          324,
          325,
          326,
          327,
          328,
          329,
          330,
          331,
          332,
          333,
          334,
          335,
          336,
          337,
          338,
          339,
          340,
          341,
          342,
          343,
          344,
          345,
          346,
          347,
          348,
          349,
          350,
          351,
          352,
          353,
          354,
          355,
          356,
          357,
          358,
          359,
          360,
          361,
          362,
          363,
          364,
          365,
          366,
          367,
          368,
          369,
          370,
          371,
          372,
          373,
          374,
          375,
          376,
          377,
          378,
          379,
          380,
          381,
          382,
          383,
          384,
          385,
          386,
          387,
          388,
          389,
          390,
          391,
          392,
          393,
          394,
          395,
          396,
          397,
          398,
          399,
          400,
          401,
          402,
          403,
          404,
          405,
          406,
          407,
          408,
          409,
          410,
          411,
          412,
          413,
          414,
          415,
          416,
          417,
          418,
          419,
          420,
          421,
          422,
          423,
          424,
          425,
          426,
          427,
          428,
          429,
          430,
          431,
          432,
          433,
          434,
          435,
          436,
          437,
          438,
          439,
          440,
          441,
          442,
          443,
          444,
          445,
          446,
          447,
          448,
          449,
          450,
          451,
          452,
          453,
          454,
          455,
          456,
          457,
          458,
          459,
          460,
          461,
          462,
          463,
          464,
          465,
          466,
          467,
          468,
          469,
          470,
          471,
          472,
          473,
          474,
          475,
          476,
          477,
          478,
          479,
          480,
          481,
          482,
          483,
          484,
          485,
          486,
          487,
          488,
          489,
          490,
          491,
          492,
          493,
          494,
          495,
          496,
          497,
          498,
          499,
          500,
          501,
          502,
          503,
          504,
          505,
          506,
          507,
          508,
          509,
          510,
          511,
          512,
          513,
          514,
          515,
          516,
          517,
          518,
          519,
          520,
          521,
          522,
          523,
          524,
          525,
          526,
          527,
          528,
          529,
          530,
          531,
          532,
          533,
          534,
          535,
          536,
          537,
          538,
          539,
          540,
          541,
          542,
          543,
          544,
          545,
          546,
          547,
          548,
          549,
          550,
          551,
          552,
          553,
          554,
          555,
          556,
          557,
          558,
          559,
          560,
          561,
          562,
          563,
          564,
          565,
          566,
          567,
          568,
          569,
          570,
          571,
          572,
          573,
          574,
          575,
          576,
          577,
          578,
          579,
          580,
          581,
          582,
          583,
          584,
          585,
          586,
          587,
          588,
          589,
          590,
          591,
          592,
          593,
          594,
          595,
          596,
          597,
          598,
          599,
          600,
          601,
          602,
          603,
          604,
          605,
          606,
          607,
          608,
          609,
          610,
          611,
          612,
          613,
          614,
          615,
          616,
          617,
          618,
          619,
          620,
          621,
          622,
          623,
          624,
          625,
          626,
          627,
          628,
          629,
          630,
          631,
          632,
          633,
          634,
          635,
          636,
          637,
          638,
          639,
          640,
          641,
          642,
          643,
          644,
          645,
          646,
          647,
          648,
          649,
          650,
          651,
          652,
          653,
          654,
          655,
          656,
          657,
          658,
          659,
          660,
          661,
          662,
          663,
          664,
          665,
          666,
          667,
          668,
          669,
          670,
          671,
          672,
          673,
          674,
          675,
          676,
          677,
          678,
          679,
          680,
          681,
          682,
          683,
          684,
          685,
          686,
          687,
          688,
          689,
          690,
          691,
          692,
          693,
          694,
          695,
          696,
          697,
          698,
          699,
          700,
          701,
          702,
          703,
          704,
          705,
          706,
          707,
          708,
          709,
          710,
          711,
          712,
          713,
          714,
          715,
          716,
          717,
          718,
          719,
          720,
          721,
          722,
          723,
          724,
          725,
          726,
          727,
          728,
          729,
          730,
          731,
          732,
          733,
          734,
          735,
          736,
          737,
          738,
          739,
          740,
          741,
          742,
          743,
          744,
          745,
          746,
          747,
          748,
          749,
          750,
          751,
          752,
          753,
          754,
          755,
          756,
          757,
          758,
          759,
          760,
          761,
          762,
          763,
          764,
          765,
          766,
          767,
          768,
          769,
          770,
          771,
          772,
          773,
          774,
          775,
          776,
          777,
          778,
          779,
          780,
          781,
          782,
          783,
          784,
          785,
          786,
          787,
          788,
          789,
          790,
          791,
          792,
          793,
          794,
          795,
          796,
          797,
          798,
          799,
          800,
          801,
          802,
          803,
          804,
          805,
          806,
          807,
          808,
          809,
          810,
          811,
          812,
          813,
          814,
          815,
          816,
          817,
          818,
          819,
          820,
          821,
          822,
          823,
          824,
          825,
          826,
          827,
          828,
          829,
          830,
          831,
          832,
          833,
          834,
          835,
          836,
          837,
          838,
          839,
          840,
          841,
          842,
          843,
          844,
          845,
          846,
          847,
          848,
          849,
          850,
          851,
          852,
          853,
          854,
          855,
          856,
          857,
          858,
          859,
          860,
          861,
          862,
          863,
          864,
          865,
          866,
          867,
          868,
          869,
          870,
          871,
          872,
          873,
          874,
          875,
          876,
          877,
          878,
          879,
          880,
          881,
          882,
          883,
          884,
          885,
          886,
          887,
          888,
          889,
          890,
          891,
          892,
          893,
          894,
          895,
          896,
          897,
          898,
          899,
          900,
          901,
          902,
          903,
          904,
          905,
          906,
          907,
          908,
          909,
          910,
          911,
          912,
          913,
          914,
          915,
          916,
          917,
          918,
          919,
          920,
          921,
          922,
          923,
          924,
          925,
          926,
          927,
          928,
          929,
          930,
          931,
          932,
          933,
          934,
          935,
          936,
          937,
          938,
          939,
          940,
          941,
          942,
          943,
          944,
          945,
          946,
          947,
          948,
          949,
          950,
          951,
          952,
          953,
          954,
          955,
          956,
          957,
          958,
          959,
          960,
          961,
          962,
          963,
          964,
          965,
          966,
          967,
          968,
          969,
          970,
          971,
          972,
          973,
          974,
          975,
          976,
          977,
          978,
          979,
          980,
          981,
          982,
          983,
          984,
          985,
          986,
          987,
          988,
          989,
          990,
          991,
          992,
          993,
          994,
          995,
          996,
          997,
          998,
          999,
          1000,
          1001,
          1002,
          1003,
          1004,
          1005,
          1006,
          1007,
          1008,
          1009,
          1010,
          1011,
          1012,
          1013,
          1014,
          1015,
          1016,
          1017,
          1018,
          1019,
          1020,
          1021,
          1022,
          1023,
          1024,
          1025,
          1026,
          1027,
          1028,
          1029,
          1030,
          1031,
          1032,
          1033,
          1034,
          1035,
          1036,
          1037,
          1038,
          1039,
          1040,
          1041,
          1042,
          1043,
          1044,
          1045,
          1046,
          1047,
          1048,
          1049,
          1050,
          1051,
          1052,
          1053,
          1054,
          1055,
          1056,
          1057,
          1058,
          1059,
          1060,
          1061,
          1062,
          1063,
          1064,
          1065,
          1066,
          1067,
          1068,
          1069,
          1070,
          1071,
          1072,
          1073,
          1074,
          1075,
          1076,
          1077,
          1078,
          1079,
          1080,
          1081,
          1082,
          1083,
          1084,
          1085,
          1086,
          1087,
          1088,
          1089,
          1090,
          1091,
          1092,
          1093,
          1094,
          1095,
          1096,
          1097,
          1098,
          1099,
          1100,
          1101,
          1102,
          1103,
          1104,
          1105,
          1106,
          1107,
          1108,
          1109,
          1110,
          1111,
          1112,
          1113,
          1114,
          1115,
          1116,
          1117,
          1118,
          1119,
          1120,
          1121,
          1122,
          1123,
          1124,
          1125,
          1126,
          1127,
          1128,
          1129,
          1130,
          1131,
          1132,
          1133,
          1134,
          1135,
          1136,
          1137,
          1138,
          1139,
          1140,
          1141,
          1142,
          1143,
          1144,
          1145,
          1146,
          1147,
          1148,
          1149,
          1150,
          1151,
          1152,
          1153,
          1154,
          1155,
          1156,
          1157,
          1158,
          1159,
          1160,
          1161,
          1162,
          1163,
          1164,
          1165,
          1166,
          1167,
          1168,
          1169,
          1170,
          1171,
          1172,
          1173,
          1174,
          1175,
          1176,
          1177,
          1178,
          1179,
          1180,
          1181,
          1182,
          1183,
          1184,
          1185,
          1186,
          1187,
          1188,
          1189,
          1190,
          1191,
          1192,
          1193,
          1194,
          1195,
          1196,
          1197,
          1198,
          1199,
          1200,
          1201,
          1202,
          1203,
          1204,
          1205,
          1206,
          1207,
          1208,
          1209,
          1210,
          1211,
          1212,
          1213,
          1214,
          1215,
          1216,
          1217,
          1218,
          1219,
          1220,
          1221,
          1222,
          1223,
          1224,
          1225,
          1226,
          1227,
          1228,
          1229,
          1230,
          1231,
          1232,
          1233,
          1234,
          1235,
          1236,
          1237,
          1238,
          1239,
          1240,
          1241,
          1242,
          1243,
          1244,
          1245,
          1246,
          1247,
          1248,
          1249,
          1250,
          1251,
          1252,
          1253,
          1254,
          1255,
          1256,
          1257,
          1258,
          1259,
          1260,
          1261,
          1262,
          1263,
          1264,
          1265,
          1266,
          1267,
          1268,
          1269,
          1270,
          1271,
          1272,
          1273,
          1274,
          1275,
          1276,
          1277,
          1278,
          1279,
          1280,
          1281,
          1282,
          1283,
          1284,
          1285,
          1286,
          1287,
          1288,
          1289,
          1290,
          1291,
          1292,
          1293,
          1294,
          1295,
          1296,
          1297,
          1298,
          1299,
          1300,
          1301,
          1302,
          1303,
          1304,
          1305,
          1306,
          1307,
          1308,
          1309,
          1310,
          1311,
          1312,
          1313,
          1314,
          1315,
          1316,
          1317,
          1318,
          1319,
          1320,
          1321,
          1322,
          1323,
          1324,
          1325,
          1326,
          1327,
          1328,
          1329,
          1330,
          1331,
          1332,
          1333,
          1334,
          1335,
          1336,
          1337,
          1338,
          1339,
          1340,
          1341,
          1342,
          1343,
          1344,
          1345,
          1346,
          1347,
          1348,
          1349,
          1350,
          1351,
          1352,
          1353,
          1354,
          1355,
          1356,
          1357,
          1358,
          1359,
          1360,
          1361,
          1362,
          1363,
          1364,
          1365,
          1366,
          1367,
          1368,
          1369,
          1370,
          1371,
          1372,
          1373,
          1374,
          1375,
          1376,
          1377,
          1378,
          1379,
          1380,
          1381,
          1382,
          1383,
          1384,
          1385,
          1386,
          1387,
          1388,
          1389,
          1390,
          1391,
          1392,
          1393,
          1394,
          1395,
          1396,
          1397,
          1398,
          1399,
          1400,
          1401,
          1402,
          1403,
          1404,
          1405,
          1406,
          1407,
          1408,
          1409,
          1410,
          1411,
          1412,
          1413,
          1414,
          1415,
          1416,
          1417,
          1418,
          1419,
          1420,
          1421,
          1422,
          1423,
          1424,
          1425,
          1426,
          1427,
          1428,
          1429,
          1430,
          1431,
          1432,
          1433,
          1434,
          1435,
          1436,
          1437,
          1438,
          1439,
          1440,
          1441,
          1442,
          1443,
          1444,
          1445,
          1446,
          1447,
          1448,
          1449,
          1450,
          1451,
          1452,
          1453,
          1454,
          1455,
          1456,
          1457,
          1458,
          1459,
          1460,
          1461,
          1462,
          1463,
          1464,
          1465,
          1466,
          1467,
          1468,
          1469,
          1470,
          1471,
          1472,
          1473,
          1474,
          1475,
          1476,
          1477,
          1478,
          1479,
          1480,
          1481,
          1482,
          1483,
          1484,
          1485,
          1486,
          1487,
          1488,
          1489,
          1490,
          1491,
          1492,
          1493,
          1494,
          1495,
          1496,
          1497,
          1498,
          1499,
          1500,
          1501,
          1502,
          1503,
          1504,
          1505,
          1506,
          1507,
          1508,
          1509,
          1510,
          1511,
          1512,
          1513,
          1514,
          1515,
          1516,
          1517,
          1518,
          1519,
          1520,
          1521,
          1522,
          1523,
          1524,
          1525,
          1526,
          1527,
          1528,
          1529,
          1530,
          1531,
          1532,
          1533,
          1534,
          1535,
          1536,
          1537,
          1538,
          1539,
          1540,
          1541,
          1542,
          1543,
          1544,
          1545,
          1546,
          1547,
          1548,
          1549,
          1550,
          1551,
          1552,
          1553,
          1554,
          1555,
          1556,
          1557,
          1558,
          1559,
          1560,
          1561,
          1562,
          1563,
          1564,
          1565,
          1566,
          1567,
          1568,
          1569,
          1570,
          1571,
          1572,
          1573,
          1574,
          1575,
          1576,
          1577,
          1578,
          1579,
          1580,
          1581,
          1582,
          1583,
          1584,
          1585,
          1586,
          1587,
          1588,
          1589,
          1590,
          1591,
          1592,
          1593,
          1594,
          1595,
          1596,
          1597,
          1598,
          1599,
          1600,
          1601,
          1602,
          1603,
          1604,
          1605,
          1606,
          1607,
          1608,
          1609,
          1610,
          1611,
          1612,
          1613,
          1614,
          1615,
          1616,
          1617,
          1618,
          1619,
          1620,
          1621,
          1622,
          1623,
          1624,
          1625,
          1626,
          1627,
          1628,
          1629,
          1630,
          1631,
          1632,
          1633,
          1634,
          1635,
          1636,
          1637,
          1638,
          1639,
          1640,
          1641,
          1642,
          1643,
          1644,
          1645,
          1646,
          1647,
          1648,
          1649,
          1650,
          1651,
          1652,
          1653,
          1654,
          1655,
          1656,
          1657,
          1658,
          1659,
          1660,
          1661,
          1662,
          1663,
          1664,
          1665,
          1666,
          1667,
          1668,
          1669,
          1670,
          1671,
          1672,
          1673,
          1674,
          1675,
          1676,
          1677,
          1678,
          1679,
          1680,
          1681,
          1682,
          1683,
          1684,
          1685,
          1686,
          1687,
          1688,
          1689,
          1690,
          1691,
          1692,
          1693,
          1694,
          1695,
          1696,
          1697,
          1698,
          1699,
          1700,
          1701,
          1702,
          1703,
          1704,
          1705,
          1706,
          1707,
          1708,
          1709,
          1710,
          1711,
          1712,
          1713,
          1714,
          1715,
          1716,
          1717,
          1718,
          1719,
          1720,
          1721,
          1722,
          1723,
          1724,
          1725,
          1726,
          1727,
          1728,
          1729,
          1730,
          1731,
          1732,
          1733,
          1734,
          1735,
          1736,
          1737,
          1738,
          1739,
          1740,
          1741,
          1742,
          1743,
          1744,
          1745,
          1746,
          1747,
          1748,
          1749,
          1750,
          1751,
          1752,
          1753,
          1754,
          1755,
          1756,
          1757,
          1758,
          1759,
          1760,
          1761,
          1762,
          1763,
          1764,
          1765,
          1766,
          1767,
          1768,
          1769,
          1770,
          1771,
          1772,
          1773,
          1774,
          1775,
          1776,
          1777,
          1778,
          1779,
          1780,
          1781,
          1782,
          1783,
          1784,
          1785,
          1786,
          1787,
          1788,
          1789,
          1790,
          1791,
          1792,
          1793,
          1794,
          1795,
          1796,
          1797,
          1798,
          1799,
          1800,
          1801,
          1802,
          1803,
          1804,
          1805,
          1806,
          1807,
          1808,
          1809,
          1810,
          1811,
          1812,
          1813,
          1814,
          1815,
          1816,
          1817,
          1818,
          1819,
          1820,
          1821,
          1822,
          1823,
          1824,
          1825,
          1826,
          1827,
          1828,
          1829,
          1830,
          1831,
          1832,
          1833,
          1834,
          1835,
          1836,
          1837,
          1838,
          1839,
          1840,
          1841,
          1842,
          1843,
          1844,
          1845,
          1846,
          1847,
          1848,
          1849,
          1850,
          1851,
          1852,
          1853,
          1854,
          1855,
          1856,
          1857,
          1858,
          1859,
          1860,
          1861,
          1862,
          1863,
          1864,
          1865,
          1866,
          1867,
          1868,
          1869,
          1870,
          1871,
          1872,
          1873,
          1874,
          1875,
          1876,
          1877,
          1878,
          1879,
          1880,
          1881,
          1882,
          1883,
          1884,
          1885,
          1886,
          1887,
          1888,
          1889,
          1890,
          1891,
          1892,
          1893,
          1894,
          1895,
          1896,
          1897,
          1898,
          1899,
          1900,
          1901,
          1902,
          1903,
          1904,
          1905,
          1906,
          1907,
          1908,
          1909,
          1910,
          1911,
          1912,
          1913,
          1914,
          1915,
          1916,
          1917,
          1918,
          1919,
          1920,
          1921,
          1922,
          1923,
          1924,
          1925,
          1926,
          1927,
          1928,
          1929,
          1930,
          1931,
          1932,
          1933,
          1934,
          1935,
          1936,
          1937,
          1938,
          1939,
          1940,
          1941,
          1942,
          1943,
          1944,
          1945,
          1946,
          1947,
          1948,
          1949,
          1950,
          1951,
          1952,
          1953,
          1954,
          1955,
          1956,
          1957,
          1958,
          1959,
          1960,
          1961,
          1962,
          1963,
          1964,
          1965,
          1966,
          1967,
          1968,
          1969,
          1970,
          1971,
          1972,
          1973,
          1974,
          1975,
          1976,
          1977,
          1978,
          1979,
          1980,
          1981,
          1982,
          1983,
          1984,
          1985,
          1986,
          1987,
          1988,
          1989,
          1990,
          1991,
          1992,
          1993,
          1994,
          1995,
          1996,
          1997,
          1998,
          1999,
          2000,
          2001,
          2002,
          2003,
          2004,
          2005,
          2006,
          2007,
          2008,
          2009,
          2010,
          2011,
          2012,
          2013,
          2014,
          2015,
          2016,
          2017,
          2018,
          2019,
          2020,
          2021,
          2022,
          2023,
          2024,
          2025,
          2026,
          2027,
          2028,
          2029,
          2030,
          2031,
          2032,
          2033,
          2034,
          2035,
          2036,
          2037,
          2038,
          2039,
          2040,
          2041,
          2042,
          2043,
          2044,
          2045,
          2046,
          2047,
          2048,
          2049,
          2050,
          2051,
          2052,
          2053,
          2054,
          2055,
          2056,
          2057,
          2058,
          2059,
          2060,
          2061,
          2062,
          2063,
          2064,
          2065,
          2066,
          2067,
          2068,
          2069,
          2070,
          2071,
          2072,
          2073,
          2074,
          2075,
          2076,
          2077,
          2078,
          2079,
          2080,
          2081,
          2082,
          2083,
          2084,
          2085,
          2086,
          2087,
          2088,
          2089,
          2090,
          2091,
          2092,
          2093,
          2094,
          2095,
          2096,
          2097,
          2098,
          2099,
          2100,
          2101,
          2102,
          2103,
          2104,
          2105,
          2106,
          2107,
          2108,
          2109,
          2110,
          2111,
          2112,
          2113,
          2114,
          2115,
          2116,
          2117,
          2118,
          2119,
          2120,
          2121,
          2122,
          2123,
          2124,
          2125,
          2126,
          2127,
          2128,
          2129,
          2130,
          2131,
          2132,
          2133,
          2134,
          2135,
          2136,
          2137,
          2138,
          2139,
          2140,
          2141,
          2142,
          2143,
          2144,
          2145,
          2146,
          2147,
          2148,
          2149,
          2150,
          2151,
          2152,
          2153,
          2154,
          2155,
          2156,
          2157,
          2158,
          2159,
          2160,
          2161,
          2162,
          2163,
          2164,
          2165,
          2166,
          2167,
          2168,
          2169,
          2170,
          2171,
          2172,
          2173,
          2174,
          2175,
          2176,
          2177,
          2178,
          2179,
          2180,
          2181,
          2182,
          2183,
          2184,
          2185,
          2186,
          2187,
          2188,
          2189,
          2190,
          2191,
          2192,
          2193,
          2194,
          2195,
          2196,
          2197,
          2198,
          2199,
          2200,
          2201,
          2202,
          2203,
          2204,
          2205,
          2206,
          2207,
          2208,
          2209,
          2210,
          2211,
          2212,
          2213,
          2214,
          2215,
          2216,
          2217,
          2218,
          2219,
          2220,
          2221,
          2222,
          2223,
          2224,
          2225,
          2226,
          2227,
          2228,
          2229,
          2230,
          2231,
          2232,
          2233,
          2234,
          2235,
          2236,
          2237,
          2238,
          2239,
          2240,
          2241,
          2242,
          2243,
          2244,
          2245,
          2246,
          2247,
          2248,
          2249,
          2250,
          2251,
          2252,
          2253,
          2254,
          2255,
          2256,
          2257,
          2258,
          2259,
          2260,
          2261,
          2262,
          2263,
          2264,
          2265,
          2266,
          2267,
          2268,
          2269,
          2270,
          2271,
          2272,
          2273,
          2274,
          2275,
          2276,
          2277,
          2278,
          2279,
          2280,
          2281,
          2282,
          2283,
          2284,
          2285,
          2286,
          2287,
          2288,
          2289,
          2290,
          2291,
          2292,
          2293,
          2294,
          2295,
          2296,
          2297,
          2298,
          2299,
          2300,
          2301,
          2302,
          2303,
          2304,
          2305,
          2306,
          2307,
          2308,
          2309,
          2310,
          2311,
          2312,
          2313,
          2314,
          2315,
          2316,
          2317,
          2318,
          2319,
          2320,
          2321,
          2322,
          2323,
          2324,
          2325,
          2326,
          2327,
          2328,
          2329,
          2330,
          2331,
          2332,
          2333,
          2334,
          2335,
          2336,
          2337,
          2338,
          2339,
          2340,
          2341,
          2342,
          2343,
          2344,
          2345,
          2346,
          2347,
          2348,
          2349,
          2350,
          2351,
          2352,
          2353,
          2354,
          2355,
          2356,
          2357,
          2358,
          2359,
          2360,
          2361,
          2362,
          2363,
          2364,
          2365,
          2366,
          2367,
          2368,
          2369,
          2370,
          2371,
          2372,
          2373,
          2374,
          2375,
          2376,
          2377,
          2378,
          2379,
          2380,
          2381,
          2382,
          2383,
          2384,
          2385,
          2386,
          2387,
          2388,
          2389,
          2390,
          2391,
          2392,
          2393,
          2394,
          2395,
          2396,
          2397,
          2398,
          2399,
          2400,
          2401,
          2402,
          2403,
          2404,
          2405,
          2406,
          2407,
          2408,
          2409,
          2410,
          2411,
          2412,
          2413,
          2414,
          2415,
          2416,
          2417,
          2418,
          2419,
          2420,
          2421,
          2422,
          2423,
          2424,
          2425,
          2426,
          2427,
          2428,
          2429,
          2430,
          2431,
          2432,
          2433,
          2434,
          2435,
          2436,
          2437,
          2438,
          2439,
          2440,
          2441,
          2442,
          2443,
          2444,
          2445,
          2446,
          2447,
          2448,
          2449,
          2450,
          2451,
          2452,
          2453,
          2454,
          2455,
          2456,
          2457,
          2458,
          2459,
          2460,
          2461,
          2462,
          2463,
          2464,
          2465,
          2466,
          2467,
          2468,
          2469,
          2470,
          2471,
          2472,
          2473,
          2474,
          2475,
          2476,
          2477,
          2478,
          2479,
          2480,
          2481,
          2482,
          2483,
          2484,
          2485,
          2486,
          2487,
          2488,
          2489,
          2490,
          2491,
          2492,
          2493,
          2494,
          2495,
          2496,
          2497,
          2498,
          2499,
          2500,
          2501,
          2502,
          2503,
          2504,
          2505,
          2506,
          2507,
          2508,
          2509,
          2510,
          2511,
          2512,
          2513,
          2514,
          2515,
          2516,
          2517,
          2518,
          2519,
          2520,
          2521,
          2522,
          2523,
          2524,
          2525,
          2526,
          2527,
          2528,
          2529,
          2530,
          2531,
          2532,
          2533,
          2534,
          2535,
          2536,
          2537,
          2538,
          2539,
          2540,
          2541,
          2542,
          2543,
          2544,
          2545,
          2546,
          2547,
          2548,
          2549,
          2550,
          2551,
          2552,
          2553,
          2554,
          2555,
          2556,
          2557,
          2558,
          2559,
          2560,
          2561,
          2562,
          2563,
          2564,
          2565,
          2566,
          2567,
          2568,
          2569,
          2570,
          2571,
          2572,
          2573,
          2574,
          2575,
          2576,
          2577,
          2578,
          2579,
          2580,
          2581,
          2582,
          2583,
          2584,
          2585,
          2586,
          2587,
          2588,
          2589,
          2590,
          2591,
          2592,
          2593,
          2594,
          2595,
          2596,
          2597,
          2598,
          2599,
          2600,
          2601,
          2602,
          2603,
          2604,
          2605,
          2606,
          2607,
          2608,
          2609,
          2610,
          2611,
          2612,
          2613,
          2614,
          2615,
          2616,
          2617,
          2618,
          2619,
          2620,
          2621,
          2622,
          2623,
          2624,
          2625,
          2626,
          2627,
          2628,
          2629,
          2630,
          2631,
          2632,
          2633,
          2634,
          2635,
          2636,
          2637,
          2638,
          2639,
          2640,
          2641,
          2642,
          2643,
          2644,
          2645,
          2646,
          2647,
          2648,
          2649,
          2650,
          2651,
          2652,
          2653,
          2654,
          2655,
          2656,
          2657,
          2658,
          2659,
          2660,
          2661,
          2662,
          2663,
          2664,
          2665,
          2666,
          2667,
          2668,
          2669,
          2670,
          2671,
          2672,
          2673,
          2674,
          2675,
          2676,
          2677,
          2678,
          2679,
          2680,
          2681,
          2682,
          2683,
          2684,
          2685,
          2686,
          2687,
          2688,
          2689,
          2690,
          2691,
          2692,
          2693,
          2694,
          2695,
          2696,
          2697,
          2698,
          2699,
          2700,
          2701,
          2702,
          2703,
          2704,
          2705,
          2706,
          2707,
          2708,
          2709,
          2710,
          2711,
          2712,
          2713,
          2714,
          2715,
          2716,
          2717,
          2718,
          2719,
          2720,
          2721,
          2722,
          2723,
          2724,
          2725,
          2726,
          2727,
          2728,
          2729,
          2730,
          2731,
          2732,
          2733,
          2734,
          2735,
          2736,
          2737,
          2738,
          2739,
          2740,
          2741,
          2742,
          2743,
          2744,
          2745,
          2746,
          2747,
          2748,
          2749,
          2750,
          2751,
          2752,
          2753,
          2754,
          2755,
          2756,
          2757,
          2758,
          2759,
          2760,
          2761,
          2762,
          2763,
          2764,
          2765,
          2766,
          2767,
          2768,
          2769,
          2770,
          2771,
          2772,
          2773,
          2774,
          2775,
          2776,
          2777,
          2778,
          2779,
          2780,
          2781,
          2782,
          2783,
          2784,
          2785,
          2786,
          2787,
          2788,
          2789,
          2790,
          2791,
          2792,
          2793,
          2794,
          2795,
          2796,
          2797,
          2798,
          2799,
          2800,
          2801,
          2802,
          2803,
          2804,
          2805,
          2806,
          2807,
          2808,
          2809,
          2810,
          2811,
          2812,
          2813,
          2814,
          2815,
          2816,
          2817,
          2818,
          2819,
          2820,
          2821,
          2822,
          2823,
          2824,
          2825,
          2826,
          2827,
          2828,
          2829,
          2830,
          2831,
          2832,
          2833,
          2834,
          2835,
          2836,
          2837,
          2838,
          2839,
          2840,
          2841,
          2842,
          2843,
          2844,
          2845,
          2846,
          2847,
          2848,
          2849,
          2850,
          2851,
          2852,
          2853,
          2854,
          2855,
          2856,
          2857,
          2858,
          2859,
          2860,
          2861,
          2862,
          2863,
          2864,
          2865,
          2866,
          2867,
          2868,
          2869,
          2870,
          2871,
          2872,
          2873,
          2874,
          2875,
          2876,
          2877,
          2878,
          2879,
          2880,
          2881,
          2882,
          2883,
          2884,
          2885,
          2886,
          2887,
          2888,
          2889,
          2890,
          2891,
          2892,
          2893,
          2894,
          2895,
          2896,
          2897,
          2898,
          2899,
          2900,
          2901,
          2902,
          2903,
          2904,
          2905,
          2906,
          2907,
          2908,
          2909,
          2910,
          2911,
          2912,
          2913,
          2914,
          2915,
          2916,
          2917,
          2918,
          2919,
          2920,
          2921,
          2922,
          2923,
          2924,
          2925,
          2926,
          2927,
          2928,
          2929,
          2930,
          2931,
          2932,
          2933,
          2934,
          2935,
          2936,
          2937,
          2938,
          2939,
          2940,
          2941,
          2942,
          2943,
          2944,
          2945,
          2946,
          2947,
          2948,
          2949,
          2950,
          2951,
          2952,
          2953,
          2954,
          2955,
          2956,
          2957,
          2958,
          2959,
          2960,
          2961,
          2962,
          2963,
          2964,
          2965,
          2966,
          2967,
          2968,
          2969,
          2970,
          2971,
          2972,
          2973,
          2974,
          2975,
          2976,
          2977,
          2978,
          2979,
          2980,
          2981,
          2982,
          2983,
          2984,
          2985,
          2986,
          2987,
          2988,
          2989,
          2990,
          2991,
          2992,
          2993,
          2994,
          2995,
          2996,
          2997,
          2998,
          2999,
          3000,
          3001,
          3002,
          3003,
          3004,
          3005,
          3006,
          3007,
          3008,
          3009,
          3010,
          3011,
          3012,
          3013,
          3014,
          3015,
          3016,
          3017,
          3018,
          3019,
          3020,
          3021,
          3022,
          3023,
          3024,
          3025,
          3026,
          3027,
          3028,
          3029,
          3030,
          3031,
          3032,
          3033,
          3034,
          3035,
          3036,
          3037,
          3038,
          3039,
          3040,
          3041,
          3042,
          3043,
          3044,
          3045,
          3046,
          3047,
          3048,
          3049,
          3050,
          3051,
          3052,
          3053,
          3054,
          3055,
          3056,
          3057,
          3058,
          3059,
          3060,
          3061,
          3062,
          3063,
          3064,
          3065,
          3066,
          3067,
          3068,
          3069,
          3070,
          3071,
          3072,
          3073,
          3074,
          3075,
          3076,
          3077,
          3078,
          3079,
          3080,
          3081,
          3082,
          3083,
          3084,
          3085,
          3086,
          3087,
          3088,
          3089,
          3090,
          3091,
          3092,
          3093,
          3094,
          3095,
          3096,
          3097,
          3098,
          3099,
          3100,
          3101,
          3102,
          3103,
          3104,
          3105,
          3106,
          3107,
          3108,
          3109,
          3110,
          3111,
          3112,
          3113,
          3114,
          3115,
          3116,
          3117,
          3118,
          3119,
          3120,
          3121,
          3122,
          3123,
          3124,
          3125,
          3126,
          3127,
          3128,
          3129,
          3130,
          3131,
          3132,
          3133,
          3134,
          3135,
          3136,
          3137,
          3138,
          3139,
          3140,
          3141,
          3142,
          3143,
          3144,
          3145,
          3146,
          3147,
          3148,
          3149,
          3150,
          3151,
          3152,
          3153,
          3154,
          3155,
          3156,
          3157,
          3158,
          3159,
          3160,
          3161,
          3162,
          3163,
          3164,
          3165,
          3166,
          3167,
          3168,
          3169,
          3170,
          3171,
          3172,
          3173,
          3174,
          3175,
          3176,
          3177,
          3178,
          3179,
          3180,
          3181,
          3182,
          3183,
          3184,
          3185,
          3186,
          3187,
          3188,
          3189,
          3190,
          3191,
          3192,
          3193,
          3194,
          3195,
          3196,
          3197,
          3198,
          3199,
          3200,
          3201,
          3202,
          3203,
          3204,
          3205,
          3206,
          3207,
          3208,
          3209,
          3210,
          3211,
          3212,
          3213,
          3214,
          3215,
          3216,
          3217,
          3218,
          3219,
          3220,
          3221,
          3222,
          3223,
          3224,
          3225,
          3226,
          3227,
          3228,
          3229,
          3230,
          3231,
          3232,
          3233,
          3234,
          3235,
          3236,
          3237,
          3238,
          3239,
          3240,
          3241,
          3242,
          3243,
          3244,
          3245,
          3246,
          3247,
          3248,
          3249,
          3250,
          3251,
          3252,
          3253,
          3254,
          3255,
          3256,
          3257,
          3258,
          3259,
          3260,
          3261,
          3262,
          3263,
          3264,
          3265,
          3266,
          3267,
          3268,
          3269,
          3270,
          3271,
          3272,
          3273,
          3274,
          3275,
          3276,
          3277,
          3278,
          3279,
          3280,
          3281,
          3282,
          3283,
          3284,
          3285,
          3286,
          3287,
          3288,
          3289,
          3290,
          3291,
          3292,
          3293,
          3294,
          3295,
          3296,
          3297,
          3298,
          3299,
          3300,
          3301,
          3302,
          3303,
          3304,
          3305,
          3306,
          3307,
          3308,
          3309,
          3310,
          3311,
          3312,
          3313,
          3314,
          3315,
          3316,
          3317,
          3318,
          3319,
          3320,
          3321,
          3322,
          3323,
          3324,
          3325,
          3326,
          3327,
          3328,
          3329,
          3330,
          3331,
          3332,
          3333,
          3334,
          3335,
          3336,
          3337,
          3338,
          3339,
          3340,
          3341,
          3342,
          3343,
          3344,
          3345,
          3346,
          3347,
          3348,
          3349,
          3350,
          3351,
          3352,
          3353,
          3354,
          3355,
          3356,
          3357,
          3358,
          3359,
          3360,
          3361,
          3362,
          3363,
          3364,
          3365,
          3366,
          3367,
          3368,
          3369,
          3370,
          3371,
          3372,
          3373,
          3374,
          3375,
          3376,
          3377,
          3378,
          3379,
          3380,
          3381,
          3382,
          3383,
          3384,
          3385,
          3386,
          3387,
          3388,
          3389,
          3390,
          3391,
          3392,
          3393,
          3394,
          3395,
          3396,
          3397,
          3398,
          3399,
          3400,
          3401,
          3402,
          3403,
          3404,
          3405,
          3406,
          3407,
          3408,
          3409,
          3410,
          3411,
          3412,
          3413,
          3414,
          3415,
          3416,
          3417,
          3418,
          3419,
          3420,
          3421,
          3422,
          3423,
          3424,
          3425,
          3426,
          3427,
          3428,
          3429,
          3430,
          3431,
          3432,
          3433,
          3434,
          3435,
          3436,
          3437,
          3438,
          3439,
          3440,
          3441,
          3442,
          3443,
          3444,
          3445,
          3446,
          3447,
          3448,
          3449,
          3450,
          3451,
          3452,
          3453,
          3454,
          3455,
          3456,
          3457,
          3458,
          3459,
          3460,
          3461,
          3462,
          3463,
          3464,
          3465,
          3466,
          3467,
          3468,
          3469,
          3470,
          3471,
          3472,
          3473,
          3474,
          3475,
          3476,
          3477,
          3478,
          3479,
          3480,
          3481,
          3482,
          3483,
          3484,
          3485,
          3486,
          3487,
          3488,
          3489,
          3490,
          3491,
          3492,
          3493,
          3494,
          3495,
          3496,
          3497,
          3498,
          3499,
          3500,
          3501,
          3502,
          3503,
          3504,
          3505,
          3506,
          3507,
          3508,
          3509,
          3510,
          3511,
          3512,
          3513,
          3514,
          3515,
          3516,
          3517,
          3518,
          3519,
          3520,
          3521,
          3522,
          3523,
          3524,
          3525,
          3526,
          3527,
          3528,
          3529,
          3530,
          3531,
          3532,
          3533,
          3534,
          3535,
          3536,
          3537,
          3538,
          3539,
          3540,
          3541,
          3542,
          3543,
          3544,
          3545,
          3546,
          3547,
          3548,
          3549,
          3550,
          3551,
          3552,
          3553,
          3554,
          3555,
          3556,
          3557,
          3558,
          3559,
          3560,
          3561,
          3562,
          3563,
          3564,
          3565,
          3566,
          3567,
          3568,
          3569,
          3570,
          3571,
          3572,
          3573,
          3574,
          3575,
          3576,
          3577,
          3578,
          3579,
          3580,
          3581,
          3582,
          3583,
          3584,
          3585,
          3586,
          3587,
          3588,
          3589,
          3590,
          3591,
          3592,
          3593,
          3594,
          3595,
          3596,
          3597,
          3598,
          3599,
          3600,
          3601,
          3602,
          3603,
          3604,
          3605,
          3606,
          3607,
          3608,
          3609,
          3610,
          3611,
          3612,
          3613,
          3614,
          3615,
          3616,
          3617,
          3618,
          3619,
          3620,
          3621,
          3622,
          3623,
          3624,
          3625,
          3626,
          3627,
          3628,
          3629,
          3630,
          3631,
          3632,
          3633,
          3634,
          3635,
          3636,
          3637,
          3638,
          3639,
          3640,
          3641,
          3642,
          3643,
          3644,
          3645,
          3646,
          3647,
          3648,
          3649,
          3650,
          3651,
          3652,
          3653,
          3654,
          3655,
          3656,
          3657,
          3658,
          3659,
          3660,
          3661,
          3662,
          3663,
          3664,
          3665,
          3666,
          3667,
          3668,
          3669,
          3670,
          3671,
          3672,
          3673,
          3674,
          3675,
          3676,
          3677,
          3678,
          3679,
          3680,
          3681,
          3682,
          3683,
          3684,
          3685,
          3686,
          3687,
          3688,
          3689,
          3690,
          3691,
          3692,
          3693,
          3694,
          3695,
          3696,
          3697,
          3698,
          3699,
          3700,
          3701,
          3702,
          3703,
          3704,
          3705,
          3706,
          3707,
          3708,
          3709,
          3710,
          3711,
          3712,
          3713,
          3714,
          3715,
          3716,
          3717,
          3718,
          3719,
          3720
        ]
      ],
      "name": "fel.filter.default"
    }
  },
  "fits": {
    "Global MG94xREV": {
      "AIC-c": 40813.0555993405,
      "Equilibrium frequencies": [
        [
          0.02719089038432972
        ],
        [
          0.02537669804985786
        ],
        [
          0.02598448769161017
        ],
        [
          0.01600698316724619
        ],
        [
          0.0202704528096978
        ],
        [
          0.01891799617500001
        ],
        [
          0.01937109539599733
        ],
        [
          0.01193299639442055
        ],
        [
          0.01543117329535952
        ],
        [
          0.01440159626023302
        ],
        [
          0.0147465245489517
        ],
        [
          0.009084164869129486
        ],
        [
          0.02052181070564587
        ],
        [
          0.01915258332303977
        ],
        [
          0.01961130107007174
        ],
        [
          0.01208096806995325
        ],
        [
          0.01976578192832387
        ],
        [
          0.01844699723417229
        ],
        [
          0.01888881570158421
        ],
        [
          0.01163590210331902
        ],
        [
          0.01473513166217501
        ],
        [
          0.01375199493766534
        ],
        [
          0.01408136482101744
        ],
        [
          0.008674412685636883
        ],
        [
          0.01121733058179036
        ],
        [
          0.01046890363191568
        ],
        [
          0.01071964118553594
        ],
        [
          0.006603521225904145
        ],
        [
          0.01491785040683719
        ],
        [
          0.0139225225793057
        ],
        [
          0.01425597671877409
        ],
        [
          0.008781977234969684
        ],
        [
          0.0299032115864089
        ],
        [
          0.02790805157254567
        ],
        [
          0.02857646889910078
        ],
        [
          0.01760369733188669
        ],
        [
          0.02229245275726753
        ],
        [
          0.020805087086737
        ],
        [
          0.0213033834530424
        ],
        [
          0.01312332590064276
        ],
        [
          0.01697044979239114
        ],
        [
          0.01583817131637483
        ],
        [
          0.01621750658101321
        ],
        [
          0.009990320299476205
        ],
        [
          0.02256888387961068
        ],
        [
          0.02106307456063481
        ],
        [
          0.02156754990712229
        ],
        [
          0.01328605791344951
        ],
        [
          0.02062817862254938
        ],
        [
          0.01301173648885912
        ],
        [
          0.01647742036796416
        ],
        [
          0.01537803710758154
        ],
        [
          0.01574635183655483
        ],
        [
          0.009700079208205876
        ],
        [
          0.01170675158455415
        ],
        [
          0.01198713646117128
        ],
        [
          0.007384324595300946
        ],
        [
          0.0166817438605485
        ],
        [
          0.01556872801554802
        ],
        [
          0.01594160992494845
        ],
        [
          0.009820362239038705
        ]
      ],
      "Log Likelihood": -20173.4273967474,
      "Rate Distributions": {
        "non-synonymous/synonymous rate ratio for *test*": [
          [
            0.2008381166092047,
            1
          ]
        ]
      },
      "display order": 1,
      "estimated parameters": 233
    },
    "Nucleotide GTR": {
      "AIC-c": 41953.4531485206,
      "Equilibrium frequencies": [
        [
          0.2866632362921792
        ],
        [
          0.2502580701988962
        ],
        [
          0.2569387456362531
        ],
        [
          0.2061399478726714
        ]
      ],
      "Log Likelihood": -20679.67225943981,
      "Rate Distributions": {
        "Substitution rate from nucleotide A to nucleotide C": 0.2529974355213168,
        "Substitution rate from nucleotide A to nucleotide G": 1,
        "Substitution rate from nucleotide A to nucleotide T": 0.2073249580211711,
        "Substitution rate from nucleotide C to nucleotide G": 0.130996947270279,
        "Substitution rate from nucleotide C to nucleotide T": 2.920584847621539,
        "Substitution rate from nucleotide G to nucleotide T": 0.08041744649650377
      },
      "display order": 0,
      "estimated parameters": 297
    }
  },
  "input": {
    "file name": "/home/datamonkey/datamonkey-js-server/production/app/fel/output/63c6a316495b1c0240d9c334",
    "number of sequences": 146,
    "number of sites": 3721,
    "partition count": 1,
    "trees": {
      "0": "(KY124328_BRAZIL_RJ_2016_03_16,(MK244634_BRAZIL_RJ_2016_04_27,KY124329_BRAZIL_RJ_2016_03_16,MK244637_BRAZIL_RJ_2016_05_10)Node281,KY055011_BRAZIL_SE_ARACAJU_2016_02_20,MK244636_BRAZIL_RJ_2016_05_02,OM128439_BRAZIL_RJ_2016_04_06,OM128438_BRAZIL_RJ_2016_04_29,(MK244640_BRAZIL_RJ_SAO_GONCALO_2017_03_07,MK244638_BRAZIL_RJ_MESQUITA_2016_04_05,MK244633_BRAZIL_RJ_2016_05_06)Node273,((161_BRAZIL_RJ_DUQUE_DE_CAXIAS_2018_05_07,(152_BRAZIL_RJ_DUQUE_DE_CAXIAS_2018_05_03,165_BRAZIL_RJ_DUQUE_DE_CAXIAS_2018_05_09)Node267,(089_BRAZIL_RJ_DUQUE_DE_CAXIAS_2018_03_29,092_BRAZIL_RJ_DUQUE_DE_CAXIAS_2018_03_29)Node263,181_BRAZIL_RJ_DUQUE_DE_CAXIAS_2018_05_23)Node260,053_BRAZIL_RJ_DUQUE_DE_CAXIAS_2018_03_01)Node259,MK244632_BRAZIL_RJ_2016_04_05,126_BRAZIL_RJ_DUQUE_DE_CAXIAS_2018_04_17,MK244635_BRAZIL_RJ_2016_02_19,((MK156056_BRAZIL_BA_2018_09_21,MK156053_BRAZIL_BA_2018_09_21,((MK156064_BRAZIL_BA_2018_09_26,(((MK156062_BRAZIL_BA_2018_09_26,MK156061_BRAZIL_BA_2018_09_26)Node100,MK156063_BRAZIL_BA_2018_09_26)Node99,MK156058_BRAZIL_BA_2018_09_21)Node98,MK156054_BRAZIL_BA_2018_09_21)Node96,MK156055_BRAZIL_BA_2018_09_21)Node95,(MK156060_BRAZIL_BA_2018_09_26,MK156059_BRAZIL_BA_2018_09_21)Node108)Node92,((MK244654_BRAZIL_RJ_NITEROI_2018_03_06,((128_BRAZIL_RJ_DUQUE_DE_CAXIAS_2018_04_19,149_BRAZIL_RJ_DUQUE_DE_CAXIAS_2018_04_30)Node80,(010_BRAZIL_RJ_DUQUE_DE_CAXIAS_2017_07_26,166_BRAZIL_RJ_DUQUE_DE_CAXIAS_2018_05_09)Node76,157_BRAZIL_RJ_DUQUE_DE_CAXIAS_2018_05_07)Node74,(MK244643_BRAZIL_RJ_NITEROI_2018_03_28,((MK244648_BRAZIL_RJ_NITEROI_2018_04_04,MK244647_BRAZIL_RJ_NITEROI_2018_03_27,MK244646_BRAZIL_RJ_NITEROI_2018_03_28)Node67,MK244653_BRAZIL_RJ_NITEROI_2018_03_06)Node66,MK244645_BRAZIL_RJ_NITEROI_2018_03_28,(OM128440_BRAZIL_RJ_2018_03_20,OM128435_BRAZIL_RJ_2018_03_19)Node54,MK244650_BRAZIL_RJ_NITEROI_2018_04_03,(116_BRAZIL_RJ_DUQUE_DE_CAXIAS_2018_04_05,134_BRAZIL_RJ_DUQUE_DE_CAXIAS_2018_04_19)Node60,OM128431_BRAZIL_RJ_2018_06_06,MK244655_BRAZIL_RJ_NITEROI_2018_03_06)Node49,(MK244656_BRAZIL_RJ_NITEROI_2018_04_06,(((066_BRAZIL_RJ_DUQUE_DE_CAXIAS_2018_03_15,174_BRAZIL_RJ_DUQUE_DE_CAXIAS_2018_05_17)Node18,117_BRAZIL_RJ_DUQUE_DE_CAXIAS_2018_04_05)Node17,MK244651_BRAZIL_RJ_NITEROI_2018_04_05,097_BRAZIL_RJ_DUQUE_DE_CAXIAS_2018_04_02,MK244652_BRAZIL_RJ_NITEROI_2018_04_05)Node16,MK244644_BRAZIL_RJ_NITEROI_2018_03_26)Node14,((OM128436_BRAZIL_RJ_2018_06_05,OM128437_BRAZIL_RJ_2018_06_07,OM128433_BRAZIL_RJ_2018_06_06)Node31,OM128434_BRAZIL_RJ_2018_06_07)Node30,MK244641_BRAZIL_RJ_NITEROI_2017_03_09,(101_BRAZIL_RJ_DUQUE_DE_CAXIAS_2018_04_02,155_BRAZIL_RJ_DUQUE_DE_CAXIAS_2018_05_03,(143_BRAZIL_RJ_DUQUE_DE_CAXIAS_2018_04_30,159_BRAZIL_RJ_DUQUE_DE_CAXIAS_2018_05_07)Node42,OM128432_BRAZIL_RJ_2018_03_26)Node39,MK244649_BRAZIL_RJ_NITEROI_2018_04_03)Node9,(120_BRAZIL_RJ_DUQUE_DE_CAXIAS_2018_04_16,(057_BRAZIL_RJ_DUQUE_DE_CAXIAS_2018_03_08,130_BRAZIL_RJ_DUQUE_DE_CAXIAS_2018_04_19)Node86,083_BRAZIL_RJ_DUQUE_DE_CAXIAS_2018_03_27)Node84)Node8,099_BRAZIL_RJ_DUQUE_DE_CAXIAS_2018_04_02)Node6,((((MT877207_BRAZIL_CE_2017_03_19,(MT877206_BRAZIL_CE_2017_03_30,((MK121908_BRAZIL_RR_BOA_VISTA_2017_03_05,MK121897_BRAZIL_RR_BONFIM_2017_02_20,(MK121907_BRAZIL_RR_BOA_VISTA_2017_02_27,MK121906_BRAZIL_RR_BOA_VISTA_2017_02_27)Node125,MK121905_BRAZIL_RR_BOA_VISTA_2017_03_02,(MK121904_BRAZIL_RR_BOA_VISTA_2017_03_02,MK121898_BRAZIL_RR_BOA_VISTA_2017_02_22)Node130,(MK121903_BRAZIL_RR_BOA_VISTA_2017_03_15,MK121899_BRAZIL_RR_BOA_VISTA_2017_03_17)Node133)Node121,((MK121900_BRAZIL_RR_IRACEMA_2017_03_17,MK121902_BRAZIL_RR_BOA_VISTA_2017_03_17,MK121896_BRAZIL_RR_BOA_VISTA_2017_03_03)Node139,MK121901_BRAZIL_RR_BOA_VISTA_2017_03_17)Node138)Node120,((((079_BRAZIL_RJ_DUQUE_DE_CAXIAS_2018_03_22,114_BRAZIL_RJ_DUQUE_DE_CAXIAS_2018_04_05)Node149,170_BRAZIL_RJ_DUQUE_DE_CAXIAS_2018_05_14)Node148,MK244642_BRAZIL_RJ_SAO_JOAO_DE_MERITI_2018_02_18)Node147,KY704954_BRAZIL_PB_JOAO_PESSOA_2016_06_20)Node146,KY704955_BRAZIL_PB_JOAO_PESSOA_2016_06_17)Node118,MN783352_BRAZIL_BA_FEIRA_DE_SANTANA_2016_04_01)Node116,MT877210_BRAZIL_CE_2017_04_14,MT349960_BRAZIL_MT_SINOP_2018_02_07)Node115,(((MT877211_BRAZIL_CE_2017_06_03,MT877209_BRAZIL_CE_2017_04_16)Node195,MT877208_BRAZIL_CE_2017_03_22,MK752951_BRAZIL_BA_ITAMARAJU_2017_07_27)Node194,(MK752954_BRAZIL_BA_ITAMARAJU_2017_06_22,MK121892_BRAZIL_AM_MANAUS_2015_07_15)Node191,((MK993757_BRAZIL_RN_NATAL_2016_01_13,MK993755_BRAZIL_RN_NATAL_2016_01_14)Node186,MK121893_BRAZIL_AM_MANAUS_2015_07_15)Node185,MN783353_BRAZIL_BA_FEIRA_DE_SANTANA_2016_10_13)Node182,((((MH000706_BRAZIL_PE_RECIFE_2016_02_18,MH000704_BRAZIL_PE_2016_02_19,MH000705_BRAZIL_PE_RECIFE_2016_02_25,MH000700_BRAZIL_PE_RECIFE_2016_02_04)Node167,MH000702_BRAZIL_PE_CARUARU_2016_02_15)Node166,MH000703_BRAZIL_PE_RECIFE_2016_02_15)Node165,MK121894_BRAZIL_AM_MANAUS_2016_01_31)Node164,KP164568_BRAZIL_BA_FEIRA_DE_SANTANA_2014_08_26,KP164570_BRAZIL_BA_FEIRA_DE_SANTANA_2014_09_03,KP164569_BRAZIL_BA_FEIRA_DE_SANTANA_2014_08_28)Node114,(KU940226_BRAZIL_BA_2015_08_01,((KY704944_BRAZIL_AL_MACEIO_2016_04_19,(KY704952_BRAZIL_AL_MACEIO_2016_04_07,KY704949_BRAZIL_AL_MACEIO_2016_04_07)Node221,(KY704938_BRAZIL_AL_MACEIO_2016_04_19,(KY704933_BRAZIL_AL_MACEIO_2016_03_30,KY704947_BRAZIL_AL_MACEIO_2016_04_15,KY704935_BRAZIL_AL_MACEIO_2016_04_01)Node209,KY704943_BRAZIL_AL_MACEIO_2016_04_19)Node207,KY704942_BRAZIL_AL_MACEIO_2016_04_16,KY704953_BRAZIL_AL_MACEIO_2016_04_09,KY704939_BRAZIL_AL_MACEIO_2016_04_17)Node204,((MH823665_BRAZIL_MT_CUIABA_2017_03_16,MH823668_BRAZIL_MT_CUIABA_2017_01_05,MH823667_BRAZIL_MT_CUIABA_2017_03_01,MH823663_BRAZIL_MT_CUIABA_2017_01_05)Node227,(MH823666_BRAZIL_MT_CUIABA_2017_03_01,MH823664_BRAZIL_MT_CUIABA_2017_03_16)Node234)Node226,MT526900_BRAZIL_PA_2017_01_24)Node203,KU940225_BRAZIL_BA_2015_07_15,(((MT526903_BRAZIL_PA_2017_01_26,MT526902_BRAZIL_PA_2017_01_25)Node245,MT526904_BRAZIL_PA_2017_01_26,MT526901_BRAZIL_PA_2017_01_25)Node241,MK518395_BRAZIL_MA_2017_03_16,MK121895_BRAZIL_AM_MANAUS_2017_03_20)Node240,MK752956_BRAZIL_BA_IPECAETA_2017_08_30)Node201)Node113)"
    }
  },
  "runtime": "2.5.46",
  "tested": {
    "0": {
      "010_BRAZIL_RJ_DUQUE_DE_CAXIAS_2017_07_26": "test",
      "053_BRAZIL_RJ_DUQUE_DE_CAXIAS_2018_03_01": "test",
      "057_BRAZIL_RJ_DUQUE_DE_CAXIAS_2018_03_08": "test",
      "066_BRAZIL_RJ_DUQUE_DE_CAXIAS_2018_03_15": "test",
      "079_BRAZIL_RJ_DUQUE_DE_CAXIAS_2018_03_22": "test",
      "083_BRAZIL_RJ_DUQUE_DE_CAXIAS_2018_03_27": "test",
      "089_BRAZIL_RJ_DUQUE_DE_CAXIAS_2018_03_29": "test",
      "092_BRAZIL_RJ_DUQUE_DE_CAXIAS_2018_03_29": "test",
      "097_BRAZIL_RJ_DUQUE_DE_CAXIAS_2018_04_02": "test",
      "099_BRAZIL_RJ_DUQUE_DE_CAXIAS_2018_04_02": "test",
      "101_BRAZIL_RJ_DUQUE_DE_CAXIAS_2018_04_02": "test",
      "114_BRAZIL_RJ_DUQUE_DE_CAXIAS_2018_04_05": "test",
      "116_BRAZIL_RJ_DUQUE_DE_CAXIAS_2018_04_05": "test",
      "117_BRAZIL_RJ_DUQUE_DE_CAXIAS_2018_04_05": "test",
      "120_BRAZIL_RJ_DUQUE_DE_CAXIAS_2018_04_16": "test",
      "126_BRAZIL_RJ_DUQUE_DE_CAXIAS_2018_04_17": "test",
      "128_BRAZIL_RJ_DUQUE_DE_CAXIAS_2018_04_19": "test",
      "130_BRAZIL_RJ_DUQUE_DE_CAXIAS_2018_04_19": "test",
      "134_BRAZIL_RJ_DUQUE_DE_CAXIAS_2018_04_19": "test",
      "143_BRAZIL_RJ_DUQUE_DE_CAXIAS_2018_04_30": "test",
      "149_BRAZIL_RJ_DUQUE_DE_CAXIAS_2018_04_30": "test",
      "152_BRAZIL_RJ_DUQUE_DE_CAXIAS_2018_05_03": "test",
      "155_BRAZIL_RJ_DUQUE_DE_CAXIAS_2018_05_03": "test",
      "157_BRAZIL_RJ_DUQUE_DE_CAXIAS_2018_05_07": "test",
      "159_BRAZIL_RJ_DUQUE_DE_CAXIAS_2018_05_07": "test",
      "161_BRAZIL_RJ_DUQUE_DE_CAXIAS_2018_05_07": "test",
      "165_BRAZIL_RJ_DUQUE_DE_CAXIAS_2018_05_09": "test",
      "166_BRAZIL_RJ_DUQUE_DE_CAXIAS_2018_05_09": "test",
      "170_BRAZIL_RJ_DUQUE_DE_CAXIAS_2018_05_14": "test",
      "174_BRAZIL_RJ_DUQUE_DE_CAXIAS_2018_05_17": "test",
      "181_BRAZIL_RJ_DUQUE_DE_CAXIAS_2018_05_23": "test",
      "KP164568_BRAZIL_BA_FEIRA_DE_SANTANA_2014_08_26": "test",
      "KP164569_BRAZIL_BA_FEIRA_DE_SANTANA_2014_08_28": "test",
      "KP164570_BRAZIL_BA_FEIRA_DE_SANTANA_2014_09_03": "test",
      "KU940225_BRAZIL_BA_2015_07_15": "test",
      "KU940226_BRAZIL_BA_2015_08_01": "test",
      "KY055011_BRAZIL_SE_ARACAJU_2016_02_20": "test",
      "KY124328_BRAZIL_RJ_2016_03_16": "test",
      "KY124329_BRAZIL_RJ_2016_03_16": "test",
      "KY704933_BRAZIL_AL_MACEIO_2016_03_30": "test",
      "KY704935_BRAZIL_AL_MACEIO_2016_04_01": "test",
      "KY704938_BRAZIL_AL_MACEIO_2016_04_19": "test",
      "KY704939_BRAZIL_AL_MACEIO_2016_04_17": "test",
      "KY704942_BRAZIL_AL_MACEIO_2016_04_16": "test",
      "KY704943_BRAZIL_AL_MACEIO_2016_04_19": "test",
      "KY704944_BRAZIL_AL_MACEIO_2016_04_19": "test",
      "KY704947_BRAZIL_AL_MACEIO_2016_04_15": "test",
      "KY704949_BRAZIL_AL_MACEIO_2016_04_07": "test",
      "KY704952_BRAZIL_AL_MACEIO_2016_04_07": "test",
      "KY704953_BRAZIL_AL_MACEIO_2016_04_09": "test",
      "KY704954_BRAZIL_PB_JOAO_PESSOA_2016_06_20": "test",
      "KY704955_BRAZIL_PB_JOAO_PESSOA_2016_06_17": "test",
      "MH000700_BRAZIL_PE_RECIFE_2016_02_04": "test",
      "MH000702_BRAZIL_PE_CARUARU_2016_02_15": "test",
      "MH000703_BRAZIL_PE_RECIFE_2016_02_15": "test",
      "MH000704_BRAZIL_PE_2016_02_19": "test",
      "MH000705_BRAZIL_PE_RECIFE_2016_02_25": "test",
      "MH000706_BRAZIL_PE_RECIFE_2016_02_18": "test",
      "MH823663_BRAZIL_MT_CUIABA_2017_01_05": "test",
      "MH823664_BRAZIL_MT_CUIABA_2017_03_16": "test",
      "MH823665_BRAZIL_MT_CUIABA_2017_03_16": "test",
      "MH823666_BRAZIL_MT_CUIABA_2017_03_01": "test",
      "MH823667_BRAZIL_MT_CUIABA_2017_03_01": "test",
      "MH823668_BRAZIL_MT_CUIABA_2017_01_05": "test",
      "MK121892_BRAZIL_AM_MANAUS_2015_07_15": "test",
      "MK121893_BRAZIL_AM_MANAUS_2015_07_15": "test",
      "MK121894_BRAZIL_AM_MANAUS_2016_01_31": "test",
      "MK121895_BRAZIL_AM_MANAUS_2017_03_20": "test",
      "MK121896_BRAZIL_RR_BOA_VISTA_2017_03_03": "test",
      "MK121897_BRAZIL_RR_BONFIM_2017_02_20": "test",
      "MK121898_BRAZIL_RR_BOA_VISTA_2017_02_22": "test",
      "MK121899_BRAZIL_RR_BOA_VISTA_2017_03_17": "test",
      "MK121900_BRAZIL_RR_IRACEMA_2017_03_17": "test",
      "MK121901_BRAZIL_RR_BOA_VISTA_2017_03_17": "test",
      "MK121902_BRAZIL_RR_BOA_VISTA_2017_03_17": "test",
      "MK121903_BRAZIL_RR_BOA_VISTA_2017_03_15": "test",
      "MK121904_BRAZIL_RR_BOA_VISTA_2017_03_02": "test",
      "MK121905_BRAZIL_RR_BOA_VISTA_2017_03_02": "test",
      "MK121906_BRAZIL_RR_BOA_VISTA_2017_02_27": "test",
      "MK121907_BRAZIL_RR_BOA_VISTA_2017_02_27": "test",
      "MK121908_BRAZIL_RR_BOA_VISTA_2017_03_05": "test",
      "MK156053_BRAZIL_BA_2018_09_21": "test",
      "MK156054_BRAZIL_BA_2018_09_21": "test",
      "MK156055_BRAZIL_BA_2018_09_21": "test",
      "MK156056_BRAZIL_BA_2018_09_21": "test",
      "MK156058_BRAZIL_BA_2018_09_21": "test",
      "MK156059_BRAZIL_BA_2018_09_21": "test",
      "MK156060_BRAZIL_BA_2018_09_26": "test",
      "MK156061_BRAZIL_BA_2018_09_26": "test",
      "MK156062_BRAZIL_BA_2018_09_26": "test",
      "MK156063_BRAZIL_BA_2018_09_26": "test",
      "MK156064_BRAZIL_BA_2018_09_26": "test",
      "MK244632_BRAZIL_RJ_2016_04_05": "test",
      "MK244633_BRAZIL_RJ_2016_05_06": "test",
      "MK244634_BRAZIL_RJ_2016_04_27": "test",
      "MK244635_BRAZIL_RJ_2016_02_19": "test",
      "MK244636_BRAZIL_RJ_2016_05_02": "test",
      "MK244637_BRAZIL_RJ_2016_05_10": "test",
      "MK244638_BRAZIL_RJ_MESQUITA_2016_04_05": "test",
      "MK244640_BRAZIL_RJ_SAO_GONCALO_2017_03_07": "test",
      "MK244641_BRAZIL_RJ_NITEROI_2017_03_09": "test",
      "MK244642_BRAZIL_RJ_SAO_JOAO_DE_MERITI_2018_02_18": "test",
      "MK244643_BRAZIL_RJ_NITEROI_2018_03_28": "test",
      "MK244644_BRAZIL_RJ_NITEROI_2018_03_26": "test",
      "MK244645_BRAZIL_RJ_NITEROI_2018_03_28": "test",
      "MK244646_BRAZIL_RJ_NITEROI_2018_03_28": "test",
      "MK244647_BRAZIL_RJ_NITEROI_2018_03_27": "test",
      "MK244648_BRAZIL_RJ_NITEROI_2018_04_04": "test",
      "MK244649_BRAZIL_RJ_NITEROI_2018_04_03": "test",
      "MK244650_BRAZIL_RJ_NITEROI_2018_04_03": "test",
      "MK244651_BRAZIL_RJ_NITEROI_2018_04_05": "test",
      "MK244652_BRAZIL_RJ_NITEROI_2018_04_05": "test",
      "MK244653_BRAZIL_RJ_NITEROI_2018_03_06": "test",
      "MK244654_BRAZIL_RJ_NITEROI_2018_03_06": "test",
      "MK244655_BRAZIL_RJ_NITEROI_2018_03_06": "test",
      "MK244656_BRAZIL_RJ_NITEROI_2018_04_06": "test",
      "MK518395_BRAZIL_MA_2017_03_16": "test",
      "MK752951_BRAZIL_BA_ITAMARAJU_2017_07_27": "test",
      "MK752954_BRAZIL_BA_ITAMARAJU_2017_06_22": "test",
      "MK752956_BRAZIL_BA_IPECAETA_2017_08_30": "test",
      "MK993755_BRAZIL_RN_NATAL_2016_01_14": "test",
      "MK993757_BRAZIL_RN_NATAL_2016_01_13": "test",
      "MN783352_BRAZIL_BA_FEIRA_DE_SANTANA_2016_04_01": "test",
      "MN783353_BRAZIL_BA_FEIRA_DE_SANTANA_2016_10_13": "test",
      "MT349960_BRAZIL_MT_SINOP_2018_02_07": "test",
      "MT526900_BRAZIL_PA_2017_01_24": "test",
      "MT526901_BRAZIL_PA_2017_01_25": "test",
      "MT526902_BRAZIL_PA_2017_01_25": "test",
      "MT526903_BRAZIL_PA_2017_01_26": "test",
      "MT526904_BRAZIL_PA_2017_01_26": "test",
      "MT877206_BRAZIL_CE_2017_03_30": "test",
      "MT877207_BRAZIL_CE_2017_03_19": "test",
      "MT877208_BRAZIL_CE_2017_03_22": "test",
      "MT877209_BRAZIL_CE_2017_04_16": "test",
      "MT877210_BRAZIL_CE_2017_04_14": "test",
      "MT877211_BRAZIL_CE_2017_06_03": "test",
      "Node100": "test",
      "Node108": "test",
      "Node113": "test",
      "Node114": "test",
      "Node115": "test",
      "Node116": "test",
      "Node118": "test",
      "Node120": "test",
      "Node121": "test",
      "Node125": "test",
      "Node130": "test",
      "Node133": "test",
      "Node138": "test",
      "Node139": "test",
      "Node14": "test",
      "Node146": "test",
      "Node147": "test",
      "Node148": "test",
      "Node149": "test",
      "Node16": "test",
      "Node164": "test",
      "Node165": "test",
      "Node166": "test",
      "Node167": "test",
      "Node17": "test",
      "Node18": "test",
      "Node182": "test",
      "Node185": "test",
      "Node186": "test",
      "Node191": "test",
      "Node194": "test",
      "Node195": "test",
      "Node201": "test",
      "Node203": "test",
      "Node204": "test",
      "Node207": "test",
      "Node209": "test",
      "Node221": "test",
      "Node226": "test",
      "Node227": "test",
      "Node234": "test",
      "Node240": "test",
      "Node241": "test",
      "Node245": "test",
      "Node259": "test",
      "Node260": "test",
      "Node263": "test",
      "Node267": "test",
      "Node273": "test",
      "Node281": "test",
      "Node30": "test",
      "Node31": "test",
      "Node39": "test",
      "Node42": "test",
      "Node49": "test",
      "Node54": "test",
      "Node6": "test",
      "Node60": "test",
      "Node66": "test",
      "Node67": "test",
      "Node74": "test",
      "Node76": "test",
      "Node8": "test",
      "Node80": "test",
      "Node84": "test",
      "Node86": "test",
      "Node9": "test",
      "Node92": "test",
      "Node95": "test",
      "Node96": "test",
      "Node98": "test",
      "Node99": "test",
      "OM128431_BRAZIL_RJ_2018_06_06": "test",
      "OM128432_BRAZIL_RJ_2018_03_26": "test",
      "OM128433_BRAZIL_RJ_2018_06_06": "test",
      "OM128434_BRAZIL_RJ_2018_06_07": "test",
      "OM128435_BRAZIL_RJ_2018_03_19": "test",
      "OM128436_BRAZIL_RJ_2018_06_05": "test",
      "OM128437_BRAZIL_RJ_2018_06_07": "test",
      "OM128438_BRAZIL_RJ_2016_04_29": "test",
      "OM128439_BRAZIL_RJ_2016_04_06": "test",
      "OM128440_BRAZIL_RJ_2018_03_20": "test"
    }
  },
  "timers": {
    "FEL analysis": {
      "order": 2,
      "timer": 116
    },
    "Model fitting": {
      "order": 1,
      "timer": 42
    },
    "Total time": {
      "order": 0,
      "timer": 159
    }
  }
}
```
